## Supplementary material for "Calibration and processing sensitivity of time-embedded three-dimensional electrocardiographic descriptors: a two-dataset benchmark": Research materials and reproducible analysis code: independent_validation.json

```
{
  "real_beat_rows": 31464,
  "real_subject_condition_rows": 3600,
  "duplicated_units": 0,
  "aggregation": "pass for all 4 measures",
  "spectral_prediction_controls": 18,
  "maximum_absolute_spectral_error": 1.2212453270876722e-15,
  "interpretation": "Analytic spectral predictions verify the implemented estimators; they do not validate clinical accuracy."
}
```
