## Supplementary material for "Calibration and processing sensitivity of time-embedded three-dimensional electrocardiographic descriptors: a two-dataset benchmark": Research materials and reproducible analysis code: summary.json

```
{
  "real_subjects": 200,
  "real_QRS_windows": 1748,
  "factorial_conditions": 18,
  "comparisons": 60,
  "geometric_variants": 5,
  "analytic_signal_noise_realizations": 260,
  "simulated_patients": 0,
  "approximation_error_percent_median": 0.052232848186378744,
  "approximation_error_percent_q25": 0.03512804220062171,
  "approximation_error_percent_q75": 0.06985523178922315,
  "checks": {
    "analytic_helix": "pass",
    "rotation_classical_geometry": "pass",
    "reparametrization_classical_geometry": "pass",
    "straight_line_almost": 0.35355339059327373,
    "rotated_straight_line_almost": 0.0,
    "angular_acceleration_identity": "asserted on all arrays",
    "cauchy_schwarz_bound": "asserted on all arrays"
  },
  "phase1_reproduction": "passed for all 3 shared filters and 3 metrics",
  "phase1_window_sha256": "815b4833ed352aa00b982585dcdb352e352850afedb1e4eded56d0166b459e54",
  "script_sha256": "43b753592db5ff3946d32e38dc0fd64c69c983444479c79d6408effb34c2b074",
  "plan_sha256": "88acbc14c591350e053c0043029bf19f448cb493d2307036717a3aeadd0a5b0e",
  "utc": "2026-09-14T08:12:59.951290+00:00"
}
```
