## Supplementary material for "Calibration and processing sensitivity of time-embedded three-dimensional electrocardiographic descriptors: a two-dataset benchmark": Research materials and reproducible analysis code: download_manifest.json (part 1 of 2)

```
[
  {
    "dataset": "ptbxl",
    "path": "SHA256SUMS.txt",
    "url": "https://physionet.org/files/ptb-xl/1.0.3/SHA256SUMS.txt",
    "bytes": 8284204,
    "sha256": "b7224b92b341511ec3ceb13dc6652079b2c36a06504bcb49506f157f51dc695d",
    "official_verified": false,
    "status": "ok"
  },
  {
    "dataset": "plus",
    "path": "SHA256SUMS.txt",
    "url": "https://physionet.org/files/ptb-xl-plus/1.0.1/SHA256SUMS.txt",
    "bytes": 43228032,
    "sha256": "1bed47b5cc4584f0b2fd9da66187efd473f43f0410392669aa3435bb8fd5bd10",
    "official_verified": false,
    "status": "ok"
  },
  {
    "dataset": "ptbxl",
    "path": "records500/07000/07744_hr.hea",
    "url": "https://physionet.org/files/ptb-xl/1.0.3/records500/07000/07744_hr.hea",
    "bytes": 604,
    "sha256": "02dceeb608ae4f72d2e3349d7c2271477dd2607a1a4b5c2e2c7fbdf4dbadcfcd",
    "official_verified": true,
    "status": "ok"
  },
  {
    "dataset": "ptbxl",
    "path": "records500/00000/00377_hr.hea",
    "url": "https://physionet.org/files/ptb-xl/1.0.3/records500/00000/00377_hr.hea",
    "bytes": 614,
    "sha256": "6b176b6ea0bb556afaa50c712a411e4680d097df34435b7f66e09ed76a6f6b3e",
    "official_verified": true,
    "status": "ok"
  },
  {
    "dataset": "ptbxl",
    "path": "records500/00000/00377_hr.dat",
    "url": "https://physionet.org/files/ptb-xl/1.0.3/records500/00000/00377_hr.dat",
    "bytes": 120000,
    "sha256": "07ea9ba8a795e69382cd2bb8bc0a0ceb63ad0dd2838eb54f051af8be7858846d",
    "official_verified": true,
    "status": "ok"
  },
  {
    "dataset": "plus",
    "path": "fiducial_points/ecgdeli/07000/07744_points_lead_V6.atr",
    "url": "https://physionet.org/files/ptb-xl-plus/1.0.1/fiducial_points/ecgdeli/07000/07744_points_lead_V6.atr",
    "bytes": 2304,
    "sha256": "461e9ecbebfbbf57910f62ba28573018bba5560775e554488c006f4ac142e313",
    "official_verified": true,
    "status": "ok"
  },
  {
    "dataset": "plus",
    "path": "fiducial_points/ecgdeli/07000/07744_points_lead_V1.atr",
    "url": "https://physionet.org/files/ptb-xl-plus/1.0.1/fiducial_points/ecgdeli/07000/07744_points_lead_V1.atr",
    "bytes": 2304,
    "sha256": "d78bdc4696c4bb6073c9844a132b584efb906e5e2cb7905df09449dd9ef5c191",
    "official_verified": true,
    "status": "ok"
  },
  {
    "dataset": "ptbxl",
    "path": "records500/07000/07744_hr.dat",
    "url": "https://physionet.org/files/ptb-xl/1.0.3/records500/07000/07744_hr.dat",
    "bytes": 120000,
    "sha256": "0dc06a8040b1a9abbed4840b0682c2866387a4e9ffb67eab15a0cd32707b2478",
    "official_verified": true,
    "status": "ok"
  },
  {
    "dataset": "ptbxl",
    "path": "records500/10000/10115_hr.hea",
    "url": "https://physionet.org/files/ptb-xl/1.0.3/records500/10000/10115_hr.hea",
    "bytes": 609,
    "sha256": "17be27a2dbbc47d307419f7bef96daf01896e122dc22027c76aac182c985d7e4",
    "official_verified": true,
    "status": "ok"
  },
  {
    "dataset": "plus",
    "path": "fiducial_points/ecgdeli/10000/10115_points_lead_V6.atr",
    "url": "https://physionet.org/files/ptb-xl-plus/1.0.1/fiducial_points/ecgdeli/10000/10115_points_lead_V6.atr",
    "bytes": 1686,
    "sha256": "8ad5f46b096ac7f683f3c6d02d8bb3e4767203804dfb191a7c63179ae02cdfe9",
    "official_verified": true,
    "status": "ok"
  },
  {
    "dataset": "plus",
    "path": "fiducial_points/ecgdeli/00000/00377_points_lead_V1.atr",
    "url": "https://physionet.org/files/ptb-xl-plus/1.0.1/fiducial_points/ecgdeli/00000/00377_points_lead_V1.atr",
    "bytes": 3334,
    "sha256": "33ddc87d9043d60e57f2fb089c11186d32eb2c3c811ec37e57a8f51d5d903d6d",
    "official_verified": true,
    "status": "ok"
  },
  {
    "dataset": "ptbxl",
    "path": "records500/19000/19333_hr.hea",
    "url": "https://physionet.org/files/ptb-xl/1.0.3/records500/19000/19333_hr.hea",
    "bytes": 622,
    "sha256": "4d5a00ed46aba9492f06d6a82ed8cec2c024066a3d28f0e57b4729163e1190b5",
    "official_verified": true,
    "status": "ok"
  },
  {
    "dataset": "plus",
    "path": "fiducial_points/ecgdeli/10000/10115_points_lead_V1.atr",
    "url": "https://physionet.org/files/ptb-xl-plus/1.0.1/fiducial_points/ecgdeli/10000/10115_points_lead_V1.atr",
    "bytes": 1686,
    "sha256": "630310657f0ca7f11269594bea838857f1a2f27297414ae896fe7da8b52e7ae4",
    "official_verified": true,
    "status": "ok"
  },
  {
    "dataset": "ptbxl",
    "path": "records500/15000/15948_hr.hea",
    "url": "https://physionet.org/files/ptb-xl/1.0.3/records500/15000/15948_hr.hea",
    "bytes": 616,
    "sha256": "bdf307f49420f753ec571499a95095c53e77d6242c1bba1641c9d5db64104ed3",
    "official_verified": true,
    "status": "ok"
  },
  {
    "dataset": "plus",
    "path": "fiducial_points/ecgdeli/19000/19333_points_lead_V6.atr",
    "url": "https://physionet.org/files/ptb-xl-plus/1.0.1/fiducial_points/ecgdeli/19000/19333_points_lead_V6.atr",
    "bytes": 2922,
    "sha256": "ec4b30180eef766d72d409e94c5e1c1c51478130f4b6dc37649e5aff0c021dd9",
    "official_verified": true,
    "status": "ok"
  },
  {
    "dataset": "plus",
    "path": "fiducial_points/ecgdeli/19000/19333_points_lead_V1.atr",
    "url": "https://physionet.org/files/ptb-xl-plus/1.0.1/fiducial_points/ecgdeli/19000/19333_points_lead_V1.atr",
    "bytes": 2922,
    "sha256": "e035778a56e877cc54141abbe1331646666816f17f0fc693fcfb849563ab070a",
    "official_verified": true,
    "status": "ok"
  },
  {
    "dataset": "plus",
    "path": "fiducial_points/ecgdeli/00000/00377_points_lead_V6.atr",
    "url": "https://physionet.org/files/ptb-xl-plus/1.0.1/fiducial_points/ecgdeli/00000/00377_points_lead_V6.atr",
    "bytes": 3334,
    "sha256": "e52615b1a01eebdf992247e7bc4d42611315128a678f99f159237cd04ed1e84e",
    "official_verified": true,
    "status": "ok"
  },
  {
    "dataset": "plus",
    "path": "fiducial_points/ecgdeli/15000/15948_points_lead_V1.atr",
    "url": "https://physionet.org/files/ptb-xl-plus/1.0.1/fiducial_points/ecgdeli/15000/15948_points_lead_V1.atr",
    "bytes": 2098,
    "sha256": "a25c5e45abf99d6c65abb0fd5949abd2152938c7248dc786636f43c41c5804a6",
    "official_verified": true,
    "status": "ok"
  },
  {
    "dataset": "ptbxl",
    "path": "records500/15000/15948_hr.dat",
    "url": "https://physionet.org/files/ptb-xl/1.0.3/records500/15000/15948_hr.dat",
    "bytes": 120000,
    "sha256": "73d83d8b8771c7596b5b825d7692e28094c3458d3ec1a605863e4a724e332f86",
    "official_verified": true,
    "status": "ok"
  },
  {
    "dataset": "plus",
    "path": "fiducial_points/ecgdeli/15000/15948_points_lead_V6.atr",
    "url": "https://physionet.org/files/ptb-xl-plus/1.0.1/fiducial_points/ecgdeli/15000/15948_points_lead_V6.atr",
    "bytes": 2098,
    "sha256": "bf2331e8b0676a9a94bccae2a2987cbeeb162d8d97476dfeecee985c78060b1e",
    "official_verified": true,
    "status": "ok"
  },
  {
    "dataset": "ptbxl",
    "path": "records500/19000/19333_hr.dat",
    "url": "https://physionet.org/files/ptb-xl/1.0.3/records500/19000/19333_hr.dat",
    "bytes": 120000,
    "sha256": "bb551159fbe9ce314730ed1fa1a8a9a14c9c9e71bd258d5dcb27529fa3dc706c",
    "official_verified": true,
    "status": "ok"
  },
  {
    "dataset": "ptbxl",
    "path": "records500/10000/10115_hr.dat",
    "url": "https://physionet.org/files/ptb-xl/1.0.3/records500/10000/10115_hr.dat",
    "bytes": 120000,
    "sha256": "fc27b23a1242cc76b8765e61d9050536ec7ff4b2462bc3f98008391d024388de",
    "official_verified": true,
    "status": "ok"
  },
  {
    "dataset": "ptbxl",
    "path": "records500/16000/16566_hr.hea",
    "url": "https://physionet.org/files/ptb-xl/1.0.3/records500/16000/16566_hr.hea",
    "bytes": 607,
    "sha256": "15a7561dd047105c42451ebc24deafd367bf517f4295252bbfcdc297cba5a409",
    "official_verified": true,
    "status": "ok"
  },
  {
    "dataset": "plus",
    "path": "fiducial_points/ecgdeli/16000/16566_points_lead_V1.atr",
    "url": "https://physionet.org/files/ptb-xl-plus/1.0.1/fiducial_points/ecgdeli/16000/16566_points_lead_V1.atr",
    "bytes": 4364,
    "sha256": "2e106b9df512694772baf269aabd07f8c9172864b24b796b438089a979fb0c24",
    "official_verified": true,
    "status": "ok"
  },
  {
    "dataset": "ptbxl",
    "path": "records500/16000/16566_hr.dat",
    "url": "https://physionet.org/files/ptb-xl/1.0.3/records500/16000/16566_hr.dat",
    "bytes": 120000,
    "sha256": "e094bff9ed3e0d760d1abb3d3d519f92140c89c64d7390f0e9ff32bf711722ec",
    "official_verified": true,
    "status": "ok"
  },
  {
    "dataset": "plus",
    "path": "fiducial_points/ecgdeli/16000/16566_points_lead_V6.atr",
    "url": "https://physionet.org/files/ptb-xl-plus/1.0.1/fiducial_points/ecgdeli/16000/16566_points_lead_V6.atr",
    "bytes": 4364,
    "sha256": "a69b7a2d70aa077c1de84f618d25deab89a23613aa7d8740fb0746afc8dc30c6",
    "official_verified": true,
    "status": "ok"
  },
  {
    "dataset": "ptbxl",
    "path": "records500/05000/05738_hr.hea",
    "url": "https://physionet.org/files/ptb-xl/1.0.3/records500/05000/05738_hr.hea",
    "bytes": 603,
    "sha256": "faf12eb5674d895af4aefdfc01f045daffcfd5ef33c839099cf11195a08511b1",
    "official_verified": true,
    "status": "ok"
  },
  {
    "dataset": "plus",
    "path": "fiducial_points/ecgdeli/05000/05738_points_lead_V1.atr",
    "url": "https://physionet.org/files/ptb-xl-plus/1.0.1/fiducial_points/ecgdeli/05000/05738_points_lead_V1.atr",
    "bytes": 1892,
    "sha256": "687e0ea5e5afd796d476a7ab8c66d520d0469da9f810509f30e7d21a359d4269",
    "official_verified": true,
    "status": "ok"
  },
  {
    "dataset": "ptbxl",
    "path": "records500/12000/12126_hr.hea",
    "url": "https://physionet.org/files/ptb-xl/1.0.3/records500/12000/12126_hr.hea",
    "bytes": 603,
    "sha256": "dec5b74278876fad6418f66df0ddf6b6d69d707778c4c00e16d876c9ef9d137d",
    "official_verified": true,
    "status": "ok"
  },
  {
    "dataset": "plus",
    "path": "fiducial_points/ecgdeli/05000/05738_points_lead_V6.atr",
    "url": "https://physionet.org/files/ptb-xl-plus/1.0.1/fiducial_points/ecgdeli/05000/05738_points_lead_V6.atr",
    "bytes": 1892,
    "sha256": "936b3f469e3b8e304813364954fe117baef6a85e676f6c6ca5e52084ac6345a4",
    "official_verified": true,
    "status": "ok"
  },
  {
    "dataset": "plus",
    "path": "fiducial_points/ecgdeli/12000/12126_points_lead_V1.atr",
    "url": "https://physionet.org/files/ptb-xl-plus/1.0.1/fiducial_points/ecgdeli/12000/12126_points_lead_V1.atr",
    "bytes": 2304,
    "sha256": "ffd1e1424a1d89cc34b70a52501d93d987b5bcb9ae4dcee1b2cc53d232766109",
    "official_verified": true,
    "status": "ok"
  },
  {
    "dataset": "plus",
    "path": "fiducial_points/ecgdeli/14000/14244_points_lead_V1.atr",
    "url": "https://physionet.org/files/ptb-xl-plus/1.0.1/fiducial_points/ecgdeli/14000/14244_points_lead_V1.atr",
    "bytes": 2510,
    "sha256": "8699c75aaa1d0366f2e8338e1a8ab8010e1246f6d4855aef0aad1c428cb8a4e7",
    "official_verified": true,
    "status": "ok"
  },
  {
    "dataset": "ptbxl",
    "path": "records500/12000/12126_hr.dat",
    "url": "https://physionet.org/files/ptb-xl/1.0.3/records500/12000/12126_hr.dat",
    "bytes": 120000,
    "sha256": "69481008ef399bd6d2638c8224d66022280bf0a6fc97aa15ab7ea7ac246db070",
    "official_verified": true,
    "status": "ok"
  },
  {
    "dataset": "ptbxl",
    "path": "records500/05000/05738_hr.dat",
    "url": "https://physionet.org/files/ptb-xl/1.0.3/records500/05000/05738_hr.dat",
    "bytes": 120000,
    "sha256": "706bef9debf20e94d3bbc40f93ca2106d87d3c4788634e5f70e68e5025665130",
    "official_verified": true,
    "status": "ok"
  },
  {
    "dataset": "ptbxl",
    "path": "records500/14000/14244_hr.hea",
    "url": "https://physionet.org/files/ptb-xl/1.0.3/records500/14000/14244_hr.hea",
    "bytes": 604,
    "sha256": "aa8d9eee63f6940c4d46d7e0c085d304745d4c01801928502144d0727a06055a",
    "official_verified": true,
    "status": "ok"
  },
  {
    "dataset": "plus",
    "path": "fiducial_points/ecgdeli/12000/12126_points_lead_V6.atr",
    "url": "https://physionet.org/files/ptb-xl-plus/1.0.1/fiducial_points/ecgdeli/12000/12126_points_lead_V6.atr",
    "bytes": 2304,
    "sha256": "9c6e03cffc180f7ecc13b8d2b847a5a6dadcd6b46313fcf1456a83e577cafa0b",
    "official_verified": true,
    "status": "ok"
  },
  {
    "dataset": "ptbxl",
    "path": "records500/14000/14244_hr.dat",
    "url": "https://physionet.org/files/ptb-xl/1.0.3/records500/14000/14244_hr.dat",
    "bytes": 120000,
    "sha256": "902b36a9a81811aded444b7752a1dc08109ed137ea60432a44c711da775eaa1b",
    "official_verified": true,
    "status": "ok"
  },
  {
    "dataset": "plus",
    "path": "fiducial_points/ecgdeli/14000/14244_points_lead_V6.atr",
    "url": "https://physionet.org/files/ptb-xl-plus/1.0.1/fiducial_points/ecgdeli/14000/14244_points_lead_V6.atr",
    "bytes": 2510,
    "sha256": "de4b8527f112a35418a9ed3d9e7843c79323ab9818024c1f1bec65890cd89d4e",
    "official_verified": true,
    "status": "ok"
  },
  {
    "dataset": "ptbxl",
    "path": "records500/02000/02963_hr.hea",
    "url": "https://physionet.org/files/ptb-xl/1.0.3/records500/02000/02963_hr.hea",
    "bytes": 611,
    "sha256": "39d5322c4f72304da7d8949acd6087bca113576429fde5b8aae3096e23f2a239",
    "official_verified": true,
    "status": "ok"
  },
  {
    "dataset": "ptbxl",
    "path": "records500/02000/02963_hr.dat",
    "url": "https://physionet.org/files/ptb-xl/1.0.3/records500/02000/02963_hr.dat",
    "bytes": 120000,
    "sha256": "826a41eb66915af317c30d0ee53ecc34b1dd26f7a7d7b05b3f743eb5dec695e8",
    "official_verified": true,
    "status": "ok"
  },
  {
    "dataset": "plus",
    "path": "fiducial_points/ecgdeli/02000/02963_points_lead_V6.atr",
    "url": "https://physionet.org/files/ptb-xl-plus/1.0.1/fiducial_points/ecgdeli/02000/02963_points_lead_V6.atr",
    "bytes": 2716,
    "sha256": "613ccc1d3e6e933af01b3626b51726a8026aac36ca5b12ba19369deb95729a5d",
    "official_verified": true,
    "status": "ok"
  },
  {
    "dataset": "ptbxl",
    "path": "records500/11000/11359_hr.hea",
    "url": "https://physionet.org/files/ptb-xl/1.0.3/records500/11000/11359_hr.hea",
    "bytes": 606,
    "sha256": "0e8c9caabec8406ff33c74bf0effea509ea183a428da81bc1fc047c72c61bc79",
    "official_verified": true,
    "status": "ok"
  },
  {
    "dataset": "plus",
    "path": "fiducial_points/ecgdeli/11000/11359_points_lead_V6.atr",
    "url": "https://physionet.org/files/ptb-xl-plus/1.0.1/fiducial_points/ecgdeli/11000/11359_points_lead_V6.atr",
    "bytes": 2098,
    "sha256": "34d74344de33321ebc35c8480b9e91c363bc2a9358b9ad71ed9bdef3457f9229",
    "official_verified": true,
    "status": "ok"
  },
  {
    "dataset": "ptbxl",
    "path": "records500/04000/04254_hr.hea",
    "url": "https://physionet.org/files/ptb-xl/1.0.3/records500/04000/04254_hr.hea",
    "bytes": 602,
    "sha256": "b6a56835ce602d27fc515f035aa19fcd4cae591b2f39f976b4e12f605fd46ea9",
    "official_verified": true,
    "status": "ok"
  },
  {
    "dataset": "plus",
    "path": "fiducial_points/ecgdeli/02000/02963_points_lead_V1.atr",
    "url": "https://physionet.org/files/ptb-xl-plus/1.0.1/fiducial_points/ecgdeli/02000/02963_points_lead_V1.atr",
    "bytes": 2716,
    "sha256": "4cddb57c3503e14259a5ce2269d1c4cd17c6ae5687469252f4cf3869b8b57ba4",
    "official_verified": true,
    "status": "ok"
  },
  {
    "dataset": "plus",
    "path": "fiducial_points/ecgdeli/04000/04254_points_lead_V1.atr",
    "url": "https://physionet.org/files/ptb-xl-plus/1.0.1/fiducial_points/ecgdeli/04000/04254_points_lead_V1.atr",
    "bytes": 2922,
    "sha256": "7ca20d6a7a3e8cb6b49ea6637cfd665778bb077f95e3505edac1ea10575de6c6",
    "official_verified": true,
    "status": "ok"
  },
  {
    "dataset": "plus",
    "path": "fiducial_points/ecgdeli/04000/04254_points_lead_V6.atr",
    "url": "https://physionet.org/files/ptb-xl-plus/1.0.1/fiducial_points/ecgdeli/04000/04254_points_lead_V6.atr",
    "bytes": 2922,
    "sha256": "5d20588697a86e76333c36ad226d428fd24cdc1240047bb1ca7c62be4cf46dc2",
    "official_verified": true,
    "status": "ok"
  },
  {
    "dataset": "ptbxl",
    "path": "records500/11000/11359_hr.dat",
    "url": "https://physionet.org/files/ptb-xl/1.0.3/records500/11000/11359_hr.dat",
    "bytes": 120000,
    "sha256": "fafb6a2578dee03d2d176657e98217e26747d574f754e3d5060f8858d730728b",
    "official_verified": true,
    "status": "ok"
  },
  {
    "dataset": "plus",
    "path": "fiducial_points/ecgdeli/11000/11359_points_lead_V1.atr",
    "url": "https://physionet.org/files/ptb-xl-plus/1.0.1/fiducial_points/ecgdeli/11000/11359_points_lead_V1.atr",
    "bytes": 2098,
    "sha256": "5a756a9f13a07cc8e686f497b6e637425382e63025fac325c20489e8624b53c3",
    "official_verified": true,
    "status": "ok"
  },
  {
    "dataset": "plus",
    "path": "fiducial_points/ecgdeli/07000/07661_points_lead_V1.atr",
    "url": "https://physionet.org/files/ptb-xl-plus/1.0.1/fiducial_points/ecgdeli/07000/07661_points_lead_V1.atr",
    "bytes": 2304,
    "sha256": "a18a0dceb5155fe3357ccaa28a7ed7ae48b3970449bcd62f1fe3a05a6cee5458",
    "official_verified": true,
    "status": "ok"
  },
  {
    "dataset": "plus",
    "path": "fiducial_points/ecgdeli/07000/07661_points_lead_V6.atr",
    "url": "https://physionet.org/files/ptb-xl-plus/1.0.1/fiducial_points/ecgdeli/07000/07661_points_lead_V6.atr",
    "bytes": 2304,
    "sha256": "f50b0d96cf2431ed9fab1b7a3f26f19e28284ffdf61999729bcc462580e068db",
    "official_verified": true,
    "status": "ok"
  },
  {
    "dataset": "ptbxl",
    "path": "records500/07000/07661_hr.hea",
    "url": "https://physionet.org/files/ptb-xl/1.0.3/records500/07000/07661_hr.hea",
    "bytes": 602,
    "sha256": "36772463eb07d02a7fbadbea6266e5db1b05968d34cbf3167bc23fbd6363d9fb",
    "official_verified": true,
    "status": "ok"
  },
  {
    "dataset": "ptbxl",
    "path": "records500/04000/04254_hr.dat",
    "url": "https://physionet.org/files/ptb-xl/1.0.3/records500/04000/04254_hr.dat",
    "bytes": 120000,
    "sha256": "9f6c2448434ee71aabe86c6ea8f1c62fd2ec37ee5885456b4385732b052fe10a",
    "official_verified": true,
    "status": "ok"
  },
  {
    "dataset": "ptbxl",
    "path": "records500/12000/12941_hr.hea",
    "url": "https://physionet.org/files/ptb-xl/1.0.3/records500/12000/12941_hr.hea",
    "bytes": 607,
    "sha256": "7247d0a6033429253898e3f4d94877850becdcb9a41fba9678397ad3962b971b",
    "official_verified": true,
    "status": "ok"
  },
  {
    "dataset": "ptbxl",
    "path": "records500/07000/07661_hr.dat",
    "url": "https://physionet.org/files/ptb-xl/1.0.3/records500/07000/07661_hr.dat",
    "bytes": 120000,
    "sha256": "2b1848b1d652a68b5f401fb3199fab1bb649b6d30febc619d8a4aece28cb2d81",
    "official_verified": true,
    "status": "ok"
  },
  {
    "dataset": "plus",
    "path": "fiducial_points/ecgdeli/12000/12941_points_lead_V1.atr",
    "url": "https://physionet.org/files/ptb-xl-plus/1.0.1/fiducial_points/ecgdeli/12000/12941_points_lead_V1.atr",
    "bytes": 1892,
    "sha256": "5016f8faa687f5398e79e857722a9c4dc3cb6368ff5a7d64dc3d9869d11c620b",
    "official_verified": true,
    "status": "ok"
  },
  {
    "dataset": "plus",
    "path": "fiducial_points/ecgdeli/12000/12941_points_lead_V6.atr",
    "url": "https://physionet.org/files/ptb-xl-plus/1.0.1/fiducial_points/ecgdeli/12000/12941_points_lead_V6.atr",
    "bytes": 1892,
    "sha256": "b87ad82957996368d186b571a1ceaa6b6ebf56a45372bf4e8b87ae37d8a593bd",
    "official_verified": true,
    "status": "ok"
  },
  {
    "dataset": "ptbxl",
    "path": "records500/12000/12144_hr.hea",
    "url": "https://physionet.org/files/ptb-xl/1.0.3/records500/12000/12144_hr.hea",
    "bytes": 605,
    "sha256": "f1c4886e59e0a11fbe7eb01388ef8f74ed3a53c246bf22ce37ef1f7b72955cac",
    "official_verified": true,
    "status": "ok"
  },
  {
    "dataset": "plus",
    "path": "fiducial_points/ecgdeli/06000/06912_points_lead_V6.atr",
    "url": "https://physionet.org/files/ptb-xl-plus/1.0.1/fiducial_points/ecgdeli/06000/06912_points_lead_V6.atr",
    "bytes": 2510,
    "sha256": "01f1c10f31732ef697943e31702e80d146018386390ae2519d53f4e97cb3e1d2",
    "official_verified": true,
    "status": "ok"
  },
  {
    "dataset": "ptbxl",
    "path": "records500/15000/15798_hr.hea",
    "url": "https://physionet.org/files/ptb-xl/1.0.3/records500/15000/15798_hr.hea",
    "bytes": 619,
    "sha256": "d13c2eca2d72bb9a3e1cd79a18fed608df1e72ce6c431c692b841cc0e20ca199",
    "official_verified": true,
    "status": "ok"
  },
  {
    "dataset": "plus",
    "path": "fiducial_points/ecgdeli/12000/12144_points_lead_V6.atr",
    "url": "https://physionet.org/files/ptb-xl-plus/1.0.1/fiducial_points/ecgdeli/12000/12144_points_lead_V6.atr",
    "bytes": 2510,
    "sha256": "dabca36c47e8d0e317e14ad6ee967472a7eedc7b98e194eb5f28313124f79550",
    "official_verified": true,
    "status": "ok"
  },
  {
    "dataset": "plus",
    "path": "fiducial_points/ecgdeli/12000/12144_points_lead_V1.atr",
    "url": "https://physionet.org/files/ptb-xl-plus/1.0.1/fiducial_points/ecgdeli/12000/12144_points_lead_V1.atr",
    "bytes": 2510,
    "sha256": "24f992faa2ec7181c7700a4b751ed24698e0017bad0fe3d0ee320e1683845fd5",
    "official_verified": true,
    "status": "ok"
  },
  {
    "dataset": "ptbxl",
    "path": "records500/06000/06912_hr.hea",
    "url": "https://physionet.org/files/ptb-xl/1.0.3/records500/06000/06912_hr.hea",
    "bytes": 612,
    "sha256": "53810e24d858d4c3953d558f52937678c2269f5286ce315308fcf0b1c7d5c614",
    "official_verified": true,
    "status": "ok"
  },
  {
    "dataset": "plus",
    "path": "fiducial_points/ecgdeli/06000/06912_points_lead_V1.atr",
    "url": "https://physionet.org/files/ptb-xl-plus/1.0.1/fiducial_points/ecgdeli/06000/06912_points_lead_V1.atr",
    "bytes": 2510,
    "sha256": "89743a101efdd3a2f195e9c2965bbd19f05accc87dff03302f877621367208cb",
    "official_verified": true,
    "status": "ok"
  },
  {
    "dataset": "plus",
    "path": "fiducial_points/ecgdeli/15000/15798_points_lead_V1.atr",
    "url": "https://physionet.org/files/ptb-xl-plus/1.0.1/fiducial_points/ecgdeli/15000/15798_points_lead_V1.atr",
    "bytes": 3334,
    "sha256": "d352c8b51d20c0697e8df5ed72878fc060658d2139691317b34d128bdd54b40d",
    "official_verified": true,
    "status": "ok"
  },
  {
    "dataset": "ptbxl",
    "path": "records500/05000/05383_hr.hea",
    "url": "https://physionet.org/files/ptb-xl/1.0.3/records500/05000/05383_hr.hea",
    "bytes": 605,
    "sha256": "658efea73932c983d579a004949d19e30064e35b0a0871addd4ee2e0c74731c8",
    "official_verified": true,
    "status": "ok"
  },
  {
    "dataset": "ptbxl",
    "path": "records500/12000/12941_hr.dat",
    "url": "https://physionet.org/files/ptb-xl/1.0.3/records500/12000/12941_hr.dat",
    "bytes": 120000,
    "sha256": "cc9e8b5e411fa9ff4137eaa6d42a4ec26dcdeea8860030653713a7019ccef2fc",
    "official_verified": true,
    "status": "ok"
  },
  {
    "dataset": "plus",
    "path": "fiducial_points/ecgdeli/15000/15798_points_lead_V6.atr",
    "url": "https://physionet.org/files/ptb-xl-plus/1.0.1/fiducial_points/ecgdeli/15000/15798_points_lead_V6.atr",
    "bytes": 3334,
    "sha256": "fa6ce758ecb234fd3d695ee048d08be27945f422a2d5c68332864a9d28ed88ac",
    "official_verified": true,
    "status": "ok"
  },
  {
    "dataset": "ptbxl",
    "path": "records500/06000/06912_hr.dat",
    "url": "https://physionet.org/files/ptb-xl/1.0.3/records500/06000/06912_hr.dat",
    "bytes": 120000,
    "sha256": "2edfca3301ebae8f238bfa44fb7ab5028b98c52dbfa20b4593d1808b55a7d9eb",
    "official_verified": true,
    "status": "ok"
  },
  {
    "dataset": "plus",
    "path": "fiducial_points/ecgdeli/05000/05383_points_lead_V1.atr",
    "url": "https://physionet.org/files/ptb-xl-plus/1.0.1/fiducial_points/ecgdeli/05000/05383_points_lead_V1.atr",
    "bytes": 1892,
    "sha256": "5bf58906afeb9a04b84851c89d1a56efa980f337005cfd88382243af087909a9",
    "official_verified": true,
    "status": "ok"
  },
  {
    "dataset": "ptbxl",
    "path": "records500/15000/15798_hr.dat",
    "url": "https://physionet.org/files/ptb-xl/1.0.3/records500/15000/15798_hr.dat",
    "bytes": 120000,
    "sha256": "56ac7e7ada9d58191d45d7543183a5bf91b5fa19964445ddefe0b9ec3ea25c78",
    "official_verified": true,
    "status": "ok"
  },
  {
    "dataset": "ptbxl",
    "path": "records500/12000/12144_hr.dat",
    "url": "https://physionet.org/files/ptb-xl/1.0.3/records500/12000/12144_hr.dat",
    "bytes": 120000,
    "sha256": "b246170169c1dc928625ae87064ecab3700ab18ec0d10837a289d584a2503e4e",
    "official_verified": true,
    "status": "ok"
  },
  {
    "dataset": "plus",
    "path": "fiducial_points/ecgdeli/05000/05383_points_lead_V6.atr",
    "url": "https://physionet.org/files/ptb-xl-plus/1.0.1/fiducial_points/ecgdeli/05000/05383_points_lead_V6.atr",
    "bytes": 1892,
    "sha256": "1e8db6f544abbd6f72796b52e6254ef7437d72ade3f6a5e87dd7d08e398564eb",
    "official_verified": true,
    "status": "ok"
  },
  {
    "dataset": "ptbxl",
    "path": "records500/00000/00805_hr.hea",
    "url": "https://physionet.org/files/ptb-xl/1.0.3/records500/00000/00805_hr.hea",
    "bytes": 601,
    "sha256": "33f2e735b0ea50a5239b3c94b6eecf520f90a923e746831a41ea9b560fecfc37",
    "official_verified": true,
    "status": "ok"
  },
  {
    "dataset": "ptbxl",
    "path": "records500/05000/05383_hr.dat",
    "url": "https://physionet.org/files/ptb-xl/1.0.3/records500/05000/05383_hr.dat",
    "bytes": 120000,
    "sha256": "5d700c74131d9d2a638def6b445b53050b9776d887ebbb0441d55f7a0ad35b7e",
    "official_verified": true,
    "status": "ok"
  },
  {
    "dataset": "plus",
    "path": "fiducial_points/ecgdeli/00000/00805_points_lead_V1.atr",
    "url": "https://physionet.org/files/ptb-xl-plus/1.0.1/fiducial_points/ecgdeli/00000/00805_points_lead_V1.atr",
    "bytes": 2510,
    "sha256": "bff7b75b136fcfd8199c98c94aa1e260428890c8e19c24ade842c3cf61ad73a3",
    "official_verified": true,
    "status": "ok"
  },
  {
    "dataset": "ptbxl",
    "path": "records500/03000/03827_hr.hea",
    "url": "https://physionet.org/files/ptb-xl/1.0.3/records500/03000/03827_hr.hea",
    "bytes": 618,
    "sha256": "dcfb11f30755d3bf118e12fe1b7502c2ae27c3914825c6511610f995bcc41a68",
    "official_verified": true,
    "status": "ok"
  },
  {
    "dataset": "ptbxl",
    "path": "records500/00000/00805_hr.dat",
    "url": "https://physionet.org/files/ptb-xl/1.0.3/records500/00000/00805_hr.dat",
    "bytes": 120000,
    "sha256": "2c07189b397776129f3ccd8a5485b2b3deda2b05c3e28af7550aa8b5690ea4e6",
    "official_verified": true,
    "status": "ok"
  },
  {
    "dataset": "plus",
    "path": "fiducial_points/ecgdeli/00000/00805_points_lead_V6.atr",
    "url": "https://physionet.org/files/ptb-xl-plus/1.0.1/fiducial_points/ecgdeli/00000/00805_points_lead_V6.atr",
    "bytes": 2510,
    "sha256": "2a24bed1eaaa4aa50ff1c3ea6e0d12550b97a473fbbd348b96eb769c5068647c",
    "official_verified": true,
    "status": "ok"
  },
  {
    "dataset": "plus",
    "path": "fiducial_points/ecgdeli/04000/04362_points_lead_V1.atr",
    "url": "https://physionet.org/files/ptb-xl-plus/1.0.1/fiducial_points/ecgdeli/04000/04362_points_lead_V1.atr",
    "bytes": 2922,
    "sha256": "04c3558a43518336516d6ab50c351b6947e7e790227184eb4310a8dcf53da70d",
    "official_verified": true,
    "status": "ok"
  },
  {
    "dataset": "ptbxl",
    "path": "records500/04000/04362_hr.hea",
    "url": "https://physionet.org/files/ptb-xl/1.0.3/records500/04000/04362_hr.hea",
    "bytes": 608,
    "sha256": "130bbbaa14344c17386b2745839171a6785e359c8b209c36f788b43017b1712a",
    "official_verified": true,
    "status": "ok"
  },
  {
    "dataset": "ptbxl",
    "path": "records500/03000/03827_hr.dat",
    "url": "https://physionet.org/files/ptb-xl/1.0.3/records500/03000/03827_hr.dat",
    "bytes": 120000,
    "sha256": "49f3d0fd1af3fa3fab554a421c4ad808204f7fd1c61da130194be38ffe02e65b",
    "official_verified": true,
    "status": "ok"
  },
  {
    "dataset": "plus",
    "path": "fiducial_points/ecgdeli/03000/03827_points_lead_V6.atr",
    "url": "https://physionet.org/files/ptb-xl-plus/1.0.1/fiducial_points/ecgdeli/03000/03827_points_lead_V6.atr",
    "bytes": 2304,
    "sha256": "1bc01db108db015ff5f314ccbeb5c8bfff9d786bd182672e2399a07372626e17",
    "official_verified": true,
    "status": "ok"
  },
  {
    "dataset": "plus",
    "path": "fiducial_points/ecgdeli/03000/03827_points_lead_V1.atr",
    "url": "https://physionet.org/files/ptb-xl-plus/1.0.1/fiducial_points/ecgdeli/03000/03827_points_lead_V1.atr",
    "bytes": 2304,
    "sha256": "5e7bab6bb463462f8877ecb17ac9c9f7fe823c48024ff0450cb0b26c642c16d8",
    "official_verified": true,
    "status": "ok"
  },
  {
    "dataset": "plus",
    "path": "fiducial_points/ecgdeli/04000/04362_points_lead_V6.atr",
    "url": "https://physionet.org/files/ptb-xl-plus/1.0.1/fiducial_points/ecgdeli/04000/04362_points_lead_V6.atr",
    "bytes": 2922,
    "sha256": "f77b66bc7e32484849dc57659cba45d5a1033bb80c35a74c6a24671f179a86ae",
    "official_verified": true,
    "status": "ok"
  },
  {
    "dataset": "ptbxl",
    "path": "records500/00000/00115_hr.hea",
    "url": "https://physionet.org/files/ptb-xl/1.0.3/records500/00000/00115_hr.hea",
    "bytes": 606,
    "sha256": "0602a3e101ad89371b8ff8b1d6f9a52c41446c80c363fdb88d30852e57f349b7",
    "official_verified": true,
    "status": "ok"
  },
  {
    "dataset": "plus",
    "path": "fiducial_points/ecgdeli/00000/00115_points_lead_V1.atr",
    "url": "https://physionet.org/files/ptb-xl-plus/1.0.1/fiducial_points/ecgdeli/00000/00115_points_lead_V1.atr",
    "bytes": 2510,
    "sha256": "d7549bc9b19b4cabf7054f38f19f1e1234ba519a1d6c230933b099c1147b2304",
    "official_verified": true,
    "status": "ok"
  },
  {
    "dataset": "ptbxl",
    "path": "records500/00000/00570_hr.hea",
    "url": "https://physionet.org/files/ptb-xl/1.0.3/records500/00000/00570_hr.hea",
    "bytes": 612,
    "sha256": "968bca728b37be9eebb8fc06dd1fd1becc456d89ba01a8601ce823d0c9ca592a",
    "official_verified": true,
    "status": "ok"
  },
  {
    "dataset": "plus",
    "path": "fiducial_points/ecgdeli/00000/00115_points_lead_V6.atr",
    "url": "https://physionet.org/files/ptb-xl-plus/1.0.1/fiducial_points/ecgdeli/00000/00115_points_lead_V6.atr",
    "bytes": 2510,
    "sha256": "e659b35d42009842a310f1d9480fb8805a995aa74a1f7fa4df72fc97ec1ee021",
    "official_verified": true,
    "status": "ok"
  },
  {
    "dataset": "plus",
    "path": "fiducial_points/ecgdeli/00000/00570_points_lead_V1.atr",
    "url": "https://physionet.org/files/ptb-xl-plus/1.0.1/fiducial_points/ecgdeli/00000/00570_points_lead_V1.atr",
    "bytes": 1892,
    "sha256": "12943e27aa542378014b5b5593739fc7c173111f4d8238de42d85b6c1e5fcc01",
    "official_verified": true,
    "status": "ok"
  },
  {
    "dataset": "plus",
    "path": "fiducial_points/ecgdeli/09000/09863_points_lead_V1.atr",
    "url": "https://physionet.org/files/ptb-xl-plus/1.0.1/fiducial_points/ecgdeli/09000/09863_points_lead_V1.atr",
    "bytes": 2304,
    "sha256": "7f4cd95d3406a1790fcb22eeb55660385017c3454f3648f641cbcaab9f4625ec",
    "official_verified": true,
    "status": "ok"
  },
  {
    "dataset": "ptbxl",
    "path": "records500/04000/04362_hr.dat",
    "url": "https://physionet.org/files/ptb-xl/1.0.3/records500/04000/04362_hr.dat",
    "bytes": 120000,
    "sha256": "12d6c6db6cf0b6b79a598d817f072abd586e92b3797d8f72063c974ac2546b14",
    "official_verified": true,
    "status": "ok"
  },
  {
    "dataset": "plus",
    "path": "fiducial_points/ecgdeli/00000/00570_points_lead_V6.atr",
    "url": "https://physionet.org/files/ptb-xl-plus/1.0.1/fiducial_points/ecgdeli/00000/00570_points_lead_V6.atr",
    "bytes": 1892,
    "sha256": "2a712da7f898b9ca7e92423e1fa52b321547b11ed958c400a124a7d707c3151d",
    "official_verified": true,
    "status": "ok"
  },
  {
    "dataset": "ptbxl",
    "path": "records500/00000/00115_hr.dat",
    "url": "https://physionet.org/files/ptb-xl/1.0.3/records500/00000/00115_hr.dat",
    "bytes": 120000,
    "sha256": "96350d55d7cca9d75d583dd5e27333479d1fd5f5fc8d092a50512db3522976b3",
    "official_verified": true,
    "status": "ok"
  },
  {
    "dataset": "plus",
    "path": "fiducial_points/ecgdeli/09000/09863_points_lead_V6.atr",
    "url": "https://physionet.org/files/ptb-xl-plus/1.0.1/fiducial_points/ecgdeli/09000/09863_points_lead_V6.atr",
    "bytes": 2304,
    "sha256": "382d5cb2ef0f1265eef9df9858dd5a81c668c9fa64e295997c8edffd035e0527",
    "official_verified": true,
    "status": "ok"
  },
  {
    "dataset": "ptbxl",
    "path": "records500/09000/09863_hr.hea",
    "url": "https://physionet.org/files/ptb-xl/1.0.3/records500/09000/09863_hr.hea",
    "bytes": 606,
    "sha256": "d6172cd6fdbbbe8a62e004519c413e900b4f41963e6149e10c40a37821572c3b",
    "official_verified": true,
    "status": "ok"
  },
  {
    "dataset": "ptbxl",
    "path": "records500/00000/00570_hr.dat",
    "url": "https://physionet.org/files/ptb-xl/1.0.3/records500/00000/00570_hr.dat",
    "bytes": 120000,
    "sha256": "319149baf69341dbb5cc6d48bb7a76817f9411940123bcba1fbc2a7dba8e7d66",
    "official_verified": true,
    "status": "ok"
  },
  {
    "dataset": "ptbxl",
    "path": "records500/10000/10675_hr.hea",
    "url": "https://physionet.org/files/ptb-xl/1.0.3/records500/10000/10675_hr.hea",
    "bytes": 602,
    "sha256": "fdbeb34540123e59621b4a60d91ff4f615d51aec2f372d0eaf36d6e7b65847ed",
    "official_verified": true,
    "status": "ok"
  },
  {
    "dataset": "ptbxl",
    "path": "records500/09000/09863_hr.dat",
    "url": "https://physionet.org/files/ptb-xl/1.0.3/records500/09000/09863_hr.dat",
    "bytes": 120000,
    "sha256": "a68e610c842f691211fbc4820134b9d61b12bff83ec87791045943c53efa75a3",
    "official_verified": true,
    "status": "ok"
  },
  {
    "dataset": "plus",
    "path": "fiducial_points/ecgdeli/10000/10675_points_lead_V6.atr",
    "url": "https://physionet.org/files/ptb-xl-plus/1.0.1/fiducial_points/ecgdeli/10000/10675_points_lead_V6.atr",
    "bytes": 3952,
    "sha256": "438a207c5b6ef8002eae6c45af54b7f6d53507facf39ef25f27e61f2ce31ec25",
    "official_verified": true,
    "status": "ok"
  },
  {
    "dataset": "plus",
    "path": "fiducial_points/ecgdeli/08000/08136_points_lead_V1.atr",
    "url": "https://physionet.org/files/ptb-xl-plus/1.0.1/fiducial_points/ecgdeli/08000/08136_points_lead_V1.atr",
    "bytes": 2922,
    "sha256": "2488b187c9f4f4d3f82473dcd38d248bb645a45d425ec4fd496861a242f27206",
    "official_verified": true,
    "status": "ok"
  },
  {
    "dataset": "ptbxl",
    "path": "records500/08000/08136_hr.hea",
    "url": "https://physionet.org/files/ptb-xl/1.0.3/records500/08000/08136_hr.hea",
    "bytes": 613,
    "sha256": "45537a0cdc1fa27b806ff1b6e64af569b49639f936e5c3c5e68d9eeb3e2395e6",
    "official_verified": true,
    "status": "ok"
  },
  {
    "dataset": "ptbxl",
    "path": "records500/10000/10675_hr.dat",
    "url": "https://physionet.org/files/ptb-xl/1.0.3/records500/10000/10675_hr.dat",
    "bytes": 120000,
    "sha256": "dfd74236d126b184278ec67e96688d1051f27bf04b0201c5422602b935f305b1",
    "official_verified": true,
    "status": "ok"
  },
  {
    "dataset": "plus",
    "path": "fiducial_points/ecgdeli/08000/08136_points_lead_V6.atr",
    "url": "https://physionet.org/files/ptb-xl-plus/1.0.1/fiducial_points/ecgdeli/08000/08136_points_lead_V6.atr",
    "bytes": 2922,
    "sha256": "2f0e50f587aeb4a9a8deb90616670c76186aa4521a7310d9bbda95e834f39792",
    "official_verified": true,
    "status": "ok"
  },
  {
    "dataset": "plus",
    "path": "fiducial_points/ecgdeli/10000/10675_points_lead_V1.atr",
    "url": "https://physionet.org/files/ptb-xl-plus/1.0.1/fiducial_points/ecgdeli/10000/10675_points_lead_V1.atr",
    "bytes": 3952,
    "sha256": "e4d870a8787d92d89155488ccfed03b604fec4ba6f4bfeb734614de1ff5836f1",
    "official_verified": true,
    "status": "ok"
  },
  {
    "dataset": "ptbxl",
    "path": "records500/06000/06358_hr.hea",
    "url": "https://physionet.org/files/ptb-xl/1.0.3/records500/06000/06358_hr.hea",
    "bytes": 605,
    "sha256": "1f2cb7ca91ba78e53909cbccd7b6afb683434ba8930e62dcece304bb36de91af",
    "official_verified": true,
    "status": "ok"
  },
  {
    "dataset": "ptbxl",
    "path": "records500/08000/08136_hr.dat",
    "url": "https://physionet.org/files/ptb-xl/1.0.3/records500/08000/08136_hr.dat",
    "bytes": 120000,
    "sha256": "0a07e94a3c82b045a83cdd315091bc8708572e005e57c1ca86feb2c498263e33",
    "official_verified": true,
    "status": "ok"
  },
  {
    "dataset": "plus",
    "path": "fiducial_points/ecgdeli/06000/06358_points_lead_V1.atr",
    "url": "https://physionet.org/files/ptb-xl-plus/1.0.1/fiducial_points/ecgdeli/06000/06358_points_lead_V1.atr",
    "bytes": 3128,
    "sha256": "2f8c11936f6036222e9ae19cbbd62a071b485460a003b2e0c4a3a27448e218cd",
    "official_verified": true,
    "status": "ok"
  },
  {
    "dataset": "ptbxl",
    "path": "records500/18000/18740_hr.hea",
    "url": "https://physionet.org/files/ptb-xl/1.0.3/records500/18000/18740_hr.hea",
    "bytes": 608,
    "sha256": "5de7a819a60ca1b9e4409199f1970233148d0fc2e2e27d7dbbd585f5d1bbd9a2",
    "official_verified": true,
    "status": "ok"
  },
  {
    "dataset": "ptbxl",
    "path": "records500/06000/06358_hr.dat",
    "url": "https://physionet.org/files/ptb-xl/1.0.3/records500/06000/06358_hr.dat",
    "bytes": 120000,
    "sha256": "9baed4f9a2bc5d9cf3d2fa117405e34672cbc79d60119547607b2ef6b68e03c6",
    "official_verified": true,
    "status": "ok"
  },
  {
    "dataset": "plus",
    "path": "fiducial_points/ecgdeli/06000/06358_points_lead_V6.atr",
    "url": "https://physionet.org/files/ptb-xl-plus/1.0.1/fiducial_points/ecgdeli/06000/06358_points_lead_V6.atr",
    "bytes": 3128,
    "sha256": "c4fdfe97b4c6e030eef2568ba2e9f8a35a6915d03a31f582edf9abca4da74b77",
    "official_verified": true,
    "status": "ok"
  },
  {
    "dataset": "plus",
    "path": "fiducial_points/ecgdeli/12000/12074_points_lead_V1.atr",
    "url": "https://physionet.org/files/ptb-xl-plus/1.0.1/fiducial_points/ecgdeli/12000/12074_points_lead_V1.atr",
    "bytes": 3128,
    "sha256": "69d1a748ea32c2617138d5d3110660785c725b1bd166e6f560907d533a859087",
    "official_verified": true,
    "status": "ok"
  },
  {
    "dataset": "ptbxl",
    "path": "records500/18000/18740_hr.dat",
    "url": "https://physionet.org/files/ptb-xl/1.0.3/records500/18000/18740_hr.dat",
    "bytes": 120000,
    "sha256": "1f8221f201bec2d7a805e49e1b6d76e26b865c70ad5e500579b03f9a102b610f",
    "official_verified": true,
    "status": "ok"
  },
  {
    "dataset": "plus",
    "path": "fiducial_points/ecgdeli/18000/18740_points_lead_V1.atr",
    "url": "https://physionet.org/files/ptb-xl-plus/1.0.1/fiducial_points/ecgdeli/18000/18740_points_lead_V1.atr",
    "bytes": 2304,
    "sha256": "49e5a399d4a3889a2618aaf38749d8e7f12f3b8d44385423ecc52870568cfcfd",
    "official_verified": true,
    "status": "ok"
  },
  {
    "dataset": "ptbxl",
    "path": "records500/03000/03103_hr.hea",
    "url": "https://physionet.org/files/ptb-xl/1.0.3/records500/03000/03103_hr.hea",
    "bytes": 616,
    "sha256": "d51f2899bdad5a6f58cc676986fc796b0ac836cec93c78c567885f37cf4668eb",
    "official_verified": true,
    "status": "ok"
  },
  {
    "dataset": "plus",
    "path": "fiducial_points/ecgdeli/12000/12074_points_lead_V6.atr",
    "url": "https://physionet.org/files/ptb-xl-plus/1.0.1/fiducial_points/ecgdeli/12000/12074_points_lead_V6.atr",
    "bytes": 3128,
    "sha256": "696ab36caf8c573113f8ea4376d4076b324f7df668b324721a92de8ef874215a",
    "official_verified": true,
    "status": "ok"
  },
  {
    "dataset": "plus",
    "path": "fiducial_points/ecgdeli/18000/18740_points_lead_V6.atr",
    "url": "https://physionet.org/files/ptb-xl-plus/1.0.1/fiducial_points/ecgdeli/18000/18740_points_lead_V6.atr",
    "bytes": 2304,
    "sha256": "9a11acc68d2bdfcb2ec49cda982f94461035a7277c01fb1e322e39c43b8fb9ad",
    "official_verified": true,
    "status": "ok"
  },
  {
    "dataset": "plus",
    "path": "fiducial_points/ecgdeli/03000/03103_points_lead_V6.atr",
    "url": "https://physionet.org/files/ptb-xl-plus/1.0.1/fiducial_points/ecgdeli/03000/03103_points_lead_V6.atr",
    "bytes": 2304,
    "sha256": "8ac23de8c4f0a3ed0af5864b593b3778c1a302ae9a961957171d120c91ea68ae",
    "official_verified": true,
    "status": "ok"
  },
  {
    "dataset": "plus",
    "path": "fiducial_points/ecgdeli/03000/03103_points_lead_V1.atr",
    "url": "https://physionet.org/files/ptb-xl-plus/1.0.1/fiducial_points/ecgdeli/03000/03103_points_lead_V1.atr",
    "bytes": 2304,
    "sha256": "5508f396433726ff5c085ecec094027be1d73586668750af18b7a547d0c3cb25",
    "official_verified": true,
    "status": "ok"
  },
  {
    "dataset": "ptbxl",
    "path": "records500/12000/12074_hr.hea",
    "url": "https://physionet.org/files/ptb-xl/1.0.3/records500/12000/12074_hr.hea",
    "bytes": 608,
    "sha256": "f289e810a7f7c24d199c1384c15729de7650e6c935d1b6bc440669e6c50c7df1",
    "official_verified": true,
    "status": "ok"
  },
  {
    "dataset": "ptbxl",
    "path": "records500/03000/03033_hr.hea",
    "url": "https://physionet.org/files/ptb-xl/1.0.3/records500/03000/03033_hr.hea",
    "bytes": 605,
    "sha256": "9c64e7298e0cc840bc1e43ec7de12aea801ad5cdd7c5722cbeb61d6628294c27",
    "official_verified": true,
    "status": "ok"
  },
  {
    "dataset": "ptbxl",
    "path": "records500/12000/12074_hr.dat",
    "url": "https://physionet.org/files/ptb-xl/1.0.3/records500/12000/12074_hr.dat",
    "bytes": 120000,
    "sha256": "6f991f6b3927ce9479462426ce2b3d773c0d3b6610447b60ce2399864338bc65",
    "official_verified": true,
    "status": "ok"
  },
  {
    "dataset": "plus",
    "path": "fiducial_points/ecgdeli/03000/03033_points_lead_V6.atr",
    "url": "https://physionet.org/files/ptb-xl-plus/1.0.1/fiducial_points/ecgdeli/03000/03033_points_lead_V6.atr",
    "bytes": 2304,
    "sha256": "30a3d8f8f334165cbe48433e30108852bd88d8babb61a6e5d5a8d40990cfdda4",
    "official_verified": true,
    "status": "ok"
  },
  {
    "dataset": "ptbxl",
    "path": "records500/03000/03103_hr.dat",
    "url": "https://physionet.org/files/ptb-xl/1.0.3/records500/03000/03103_hr.dat",
    "bytes": 120000,
    "sha256": "99925e6e0c717a92422bf0f937913cbbd28de3f2129622924e2f36a2980af62a",
    "official_verified": true,
    "status": "ok"
  },
  {
    "dataset": "plus",
    "path": "fiducial_points/ecgdeli/03000/03033_points_lead_V1.atr",
    "url": "https://physionet.org/files/ptb-xl-plus/1.0.1/fiducial_points/ecgdeli/03000/03033_points_lead_V1.atr",
    "bytes": 2304,
    "sha256": "2b94a8612143aa63745ce02ce78513005ce1f4ce4149b8fe5f738474b87568e5",
    "official_verified": true,
    "status": "ok"
  },
  {
    "dataset": "ptbxl",
    "path": "records500/03000/03033_hr.dat",
    "url": "https://physionet.org/files/ptb-xl/1.0.3/records500/03000/03033_hr.dat",
    "bytes": 120000,
    "sha256": "7cb7ae8d7edb8fb5422888cb4e56d1234d6d9c1cba33d482ba90fa57eff9595d",
    "official_verified": true,
    "status": "ok"
  },
  {
    "dataset": "ptbxl",
    "path": "records500/13000/13630_hr.hea",
    "url": "https://physionet.org/files/ptb-xl/1.0.3/records500/13000/13630_hr.hea",
    "bytes": 607,
    "sha256": "585738e09fc37f8b090710e66d2c6b6205c1352afe915ee3910708cdeb558ee9",
    "official_verified": true,
    "status": "ok"
  },
  {
    "dataset": "plus",
    "path": "fiducial_points/ecgdeli/13000/13630_points_lead_V1.atr",
    "url": "https://physionet.org/files/ptb-xl-plus/1.0.1/fiducial_points/ecgdeli/13000/13630_points_lead_V1.atr",
    "bytes": 3128,
    "sha256": "e9fce9f173f444af56f89c782b47edf6b32f8c2fb949ff077dc4363c3d4338fd",
    "official_verified": true,
    "status": "ok"
  },
  {
    "dataset": "plus",
    "path": "fiducial_points/ecgdeli/15000/15015_points_lead_V6.atr",
    "url": "https://physionet.org/files/ptb-xl-plus/1.0.1/fiducial_points/ecgdeli/15000/15015_points_lead_V6.atr",
    "bytes": 2510,
    "sha256": "b7dfdd643f9cbfa09e2f8aceb613e2c6b0566486fcb827778ec6d3cfe709fb8b",
    "official_verified": true,
    "status": "ok"
  },
  {
    "dataset": "ptbxl",
    "path": "records500/15000/15015_hr.dat",
    "url": "https://physionet.org/files/ptb-xl/1.0.3/records500/15000/15015_hr.dat",
    "bytes": 120000,
    "sha256": "e722cc03918aef9260e60cec7cbbf43f86fa187511e11d46fa5a62034dfdefde",
    "official_verified": true,
    "status": "ok"
  },
  {
    "dataset": "ptbxl",
    "path": "records500/03000/03215_hr.hea",
    "url": "https://physionet.org/files/ptb-xl/1.0.3/records500/03000/03215_hr.hea",
    "bytes": 600,
    "sha256": "ff5f5eacbc9e75ebd9b469eb84f68075e97dba1396f4d8f0a3533e5d45f73ee6",
    "official_verified": true,
    "status": "ok"
  },
  {
    "dataset": "plus",
    "path": "fiducial_points/ecgdeli/15000/15015_points_lead_V1.atr",
    "url": "https://physionet.org/files/ptb-xl-plus/1.0.1/fiducial_points/ecgdeli/15000/15015_points_lead_V1.atr",
    "bytes": 2510,
    "sha256": "4361dcd4bd24affcd725e3d13a000c9c8379e419d1ab91c3228b052af9708c88",
    "official_verified": true,
    "status": "ok"
  },
  {
    "dataset": "plus",
    "path": "fiducial_points/ecgdeli/13000/13630_points_lead_V6.atr",
    "url": "https://physionet.org/files/ptb-xl-plus/1.0.1/fiducial_points/ecgdeli/13000/13630_points_lead_V6.atr",
    "bytes": 3128,
    "sha256": "13b25f403d66139d177e7d93b5afe7314d6adec597c22b088545d18fed5b262d",
    "official_verified": true,
    "status": "ok"
  },
  {
    "dataset": "ptbxl",
    "path": "records500/15000/15015_hr.hea",
    "url": "https://physionet.org/files/ptb-xl/1.0.3/records500/15000/15015_hr.hea",
    "bytes": 605,
    "sha256": "ae0bae827f359116c2396a2a2832f873dbd3631a3c15dd096e2e73e95d144cc4",
    "official_verified": true,
    "status": "ok"
  },
  {
    "dataset": "ptbxl",
    "path": "records500/13000/13630_hr.dat",
    "url": "https://physionet.org/files/ptb-xl/1.0.3/records500/13000/13630_hr.dat",
    "bytes": 120000,
    "sha256": "d7a5c4e30e1230264d25ab13df5d4636064ec1789558b84fe354c7f038bf8d7c",
    "official_verified": true,
    "status": "ok"
  },
  {
    "dataset": "plus",
    "path": "fiducial_points/ecgdeli/03000/03215_points_lead_V1.atr",
    "url": "https://physionet.org/files/ptb-xl-plus/1.0.1/fiducial_points/ecgdeli/03000/03215_points_lead_V1.atr",
    "bytes": 4776,
    "sha256": "c1d6c8d1f5dc84bcf2f90f8a5a725dcd1a1eb7bddfb66534a8bc7be83799d70b",
    "official_verified": true,
    "status": "ok"
  },
  {
    "dataset": "plus",
    "path": "fiducial_points/ecgdeli/03000/03215_points_lead_V6.atr",
    "url": "https://physionet.org/files/ptb-xl-plus/1.0.1/fiducial_points/ecgdeli/03000/03215_points_lead_V6.atr",
    "bytes": 4776,
    "sha256": "a05828f6d81a4f0e8dac377621e89477b1623f4d87af379b392b7f71ab0bf327",
    "official_verified": true,
    "status": "ok"
  },
  {
    "dataset": "ptbxl",
    "path": "records500/12000/12172_hr.hea",
    "url": "https://physionet.org/files/ptb-xl/1.0.3/records500/12000/12172_hr.hea",
    "bytes": 606,
    "sha256": "58c646c7aa956a239df6675cf0b1a016553f130791c239c2dac8ce62326d5548",
    "official_verified": true,
    "status": "ok"
  },
  {
    "dataset": "plus",
    "path": "fiducial_points/ecgdeli/12000/12172_points_lead_V1.atr",
    "url": "https://physionet.org/files/ptb-xl-plus/1.0.1/fiducial_points/ecgdeli/12000/12172_points_lead_V1.atr",
    "bytes": 1480,
    "sha256": "38fbebe33e1cda303df7da765ecb2447d06e1e829a21f8e2bb6289206db52a47",
    "official_verified": true,
    "status": "ok"
  },
  {
    "dataset": "plus",
    "path": "fiducial_points/ecgdeli/12000/12172_points_lead_V6.atr",
    "url": "https://physionet.org/files/ptb-xl-plus/1.0.1/fiducial_points/ecgdeli/12000/12172_points_lead_V6.atr",
    "bytes": 1480,
    "sha256": "34975b464923661a135eb62262577b38385d6e9cbbd6f255e0b001f748866b79",
    "official_verified": true,
    "status": "ok"
  },
  {
    "dataset": "ptbxl",
    "path": "records500/03000/03215_hr.dat",
    "url": "https://physionet.org/files/ptb-xl/1.0.3/records500/03000/03215_hr.dat",
    "bytes": 120000,
    "sha256": "69d13ac07d1936a6772749f23cf4769e03e6e95a70a6d2aa8eb69e1f8cb3a8df",
    "official_verified": true,
    "status": "ok"
  },
  {
    "dataset": "ptbxl",
    "path": "records500/12000/12172_hr.dat",
    "url": "https://physionet.org/files/ptb-xl/1.0.3/records500/12000/12172_hr.dat",
    "bytes": 120000,
    "sha256": "d0ce13ecf5658e556790fff3f79345db3e144fd225afef9736846ca1d9de0680",
    "official_verified": true,
    "status": "ok"
  },
  {
    "dataset": "ptbxl",
    "path": "records500/21000/21444_hr.hea",
    "url": "https://physionet.org/files/ptb-xl/1.0.3/records500/21000/21444_hr.hea",
    "bytes": 610,
    "sha256": "f46b257751e32e1806656ecbab67360f7271a984c1352a306a07f4e188481c07",
    "official_verified": true,
    "status": "ok"
  },
  {
    "dataset": "ptbxl",
    "path": "records500/01000/01736_hr.hea",
    "url": "https://physionet.org/files/ptb-xl/1.0.3/records500/01000/01736_hr.hea",
    "bytes": 605,
    "sha256": "d0a3249ec6e959f7197709ef0439deb14260e35afa305d62703cea663ac457fb",
    "official_verified": true,
    "status": "ok"
  },
  {
    "dataset": "plus",
    "path": "fiducial_points/ecgdeli/21000/21444_points_lead_V6.atr",
    "url": "https://physionet.org/files/ptb-xl-plus/1.0.1/fiducial_points/ecgdeli/21000/21444_points_lead_V6.atr",
    "bytes": 3334,
    "sha256": "bb1125fc7e9366c42f5f579936910c60f7d804e0e97e2f95e44cc4dc2276e45d",
    "official_verified": true,
    "status": "ok"
  },
  {
    "dataset": "plus",
    "path": "fiducial_points/ecgdeli/01000/01736_points_lead_V6.atr",
    "url": "https://physionet.org/files/ptb-xl-plus/1.0.1/fiducial_points/ecgdeli/01000/01736_points_lead_V6.atr",
    "bytes": 2098,
    "sha256": "9bdb3174d475ee3bf2a9133867a5f7de05c36298fee903300d9bb85e211c430d",
    "official_verified": true,
    "status": "ok"
  },
  {
    "dataset": "ptbxl",
    "path": "records500/21000/21444_hr.dat",
    "url": "https://physionet.org/files/ptb-xl/1.0.3/records500/21000/21444_hr.dat",
    "bytes": 120000,
    "sha256": "ae15ef4241bda044b4025e14f3b64a94b6f1e5b25a0ef40204964abff7dacea0",
    "official_verified": true,
    "status": "ok"
  },
  {
    "dataset": "plus",
    "path": "fiducial_points/ecgdeli/01000/01736_points_lead_V1.atr",
    "url": "https://physionet.org/files/ptb-xl-plus/1.0.1/fiducial_points/ecgdeli/01000/01736_points_lead_V1.atr",
    "bytes": 2098,
    "sha256": "864a485d930d8f4e7bd5fa942fad7182f06fb6ed9c541eb1b9b87c59569c5289",
    "official_verified": true,
    "status": "ok"
  },
  {
    "dataset": "ptbxl",
    "path": "records500/04000/04945_hr.hea",
    "url": "https://physionet.org/files/ptb-xl/1.0.3/records500/04000/04945_hr.hea",
    "bytes": 612,
    "sha256": "a254ebb4402d2dc01199e9f9c27fc9cfdfdbc09ed61a2e16e0ba1c46433a36a3",
    "official_verified": true,
    "status": "ok"
  },
  {
    "dataset": "plus",
    "path": "fiducial_points/ecgdeli/21000/21444_points_lead_V1.atr",
    "url": "https://physionet.org/files/ptb-xl-plus/1.0.1/fiducial_points/ecgdeli/21000/21444_points_lead_V1.atr",
    "bytes": 3334,
    "sha256": "64c756bb95178f46aed23519bd599c43d91c447102e0f685515d3944d8fcfbe7",
    "official_verified": true,
    "status": "ok"
  },
  {
    "dataset": "plus",
    "path": "fiducial_points/ecgdeli/04000/04945_points_lead_V1.atr",
    "url": "https://physionet.org/files/ptb-xl-plus/1.0.1/fiducial_points/ecgdeli/04000/04945_points_lead_V1.atr",
    "bytes": 2510,
    "sha256": "399c3de424ea027b43a9468ca15b20288c724343e18a7c020ac70e724f383bc5",
    "official_verified": true,
    "status": "ok"
  },
  {
    "dataset": "ptbxl",
    "path": "records500/04000/04266_hr.hea",
    "url": "https://physionet.org/files/ptb-xl/1.0.3/records500/04000/04266_hr.hea",
    "bytes": 611,
    "sha256": "7998d288fc908378909cca3b64d70c655b7f78755286579e735b21e416cfb808",
    "official_verified": true,
    "status": "ok"
  },
  {
    "dataset": "ptbxl",
    "path": "records500/01000/01736_hr.dat",
    "url": "https://physionet.org/files/ptb-xl/1.0.3/records500/01000/01736_hr.dat",
    "bytes": 120000,
    "sha256": "93473e923e0bb594209f163a0031408da7b3e12d2ee09658edc63af20f036c2a",
    "official_verified": true,
    "status": "ok"
  },
  {
    "dataset": "plus",
    "path": "fiducial_points/ecgdeli/04000/04945_points_lead_V6.atr",
    "url": "https://physionet.org/files/ptb-xl-plus/1.0.1/fiducial_points/ecgdeli/04000/04945_points_lead_V6.atr",
    "bytes": 2510,
    "sha256": "b69d18f2e7ba926c5e42dcdf4da7c866ce671f60e8a5c88152e75462c9f1d53d",
    "official_verified": true,
    "status": "ok"
  },
  {
    "dataset": "plus",
    "path": "fiducial_points/ecgdeli/04000/04266_points_lead_V1.atr",
    "url": "https://physionet.org/files/ptb-xl-plus/1.0.1/fiducial_points/ecgdeli/04000/04266_points_lead_V1.atr",
    "bytes": 2510,
    "sha256": "c2b4d1ed17afb46a99a26d45f91388279c6959dd8185418309e200ae9d6cd7c7",
    "official_verified": true,
    "status": "ok"
  },
  {
    "dataset": "plus",
    "path": "fiducial_points/ecgdeli/04000/04266_points_lead_V6.atr",
    "url": "https://physionet.org/files/ptb-xl-plus/1.0.1/fiducial_points/ecgdeli/04000/04266_points_lead_V6.atr",
    "bytes": 2510,
    "sha256": "ca3be6787ff3d6b475ea41261015e0609b1707aaacb681e54b8e29829f93adbc",
    "official_verified": true,
    "status": "ok"
  },
  {
    "dataset": "ptbxl",
    "path": "records500/00000/00157_hr.hea",
    "url": "https://physionet.org/files/ptb-xl/1.0.3/records500/00000/00157_hr.hea",
    "bytes": 610,
    "sha256": "dafa8f9324d9e257fff313563fe7e551de2433b45f659414458c40a8cbadfc6c",
    "official_verified": true,
    "status": "ok"
  },
  {
    "dataset": "ptbxl",
    "path": "records500/04000/04945_hr.dat",
    "url": "https://physionet.org/files/ptb-xl/1.0.3/records500/04000/04945_hr.dat",
    "bytes": 120000,
    "sha256": "a0e765d347fa11ce5f63ac966a2b71fba3add472f767a61316e2d641f6257296",
    "official_verified": true,
    "status": "ok"
  },
  {
    "dataset": "plus",
    "path": "fiducial_points/ecgdeli/00000/00157_points_lead_V6.atr",
    "url": "https://physionet.org/files/ptb-xl-plus/1.0.1/fiducial_points/ecgdeli/00000/00157_points_lead_V6.atr",
    "bytes": 2304,
    "sha256": "43cb983db6bdcacef42c0ee650a1d5ceddb97dfa6ada7c40b032521d54be4773",
    "official_verified": true,
    "status": "ok"
  },
  {
    "dataset": "ptbxl",
    "path": "records500/04000/04266_hr.dat",
    "url": "https://physionet.org/files/ptb-xl/1.0.3/records500/04000/04266_hr.dat",
    "bytes": 120000,
    "sha256": "7bbe06ef564e0d56fc7a21e8aa3a108f5b29566f0755f5d30a26e5aa58f8c17d",
    "official_verified": true,
    "status": "ok"
  },
  {
    "dataset": "ptbxl",
    "path": "records500/07000/07882_hr.dat",
    "url": "https://physionet.org/files/ptb-xl/1.0.3/records500/07000/07882_hr.dat",
    "bytes": 120000,
    "sha256": "45a0bede84ecbdf72e92b7fd148d839f9816522bd20430fbe9f368c2d2e51d0d",
    "official_verified": true,
    "status": "ok"
  },
  {
    "dataset": "ptbxl",
    "path": "records500/07000/07882_hr.hea",
    "url": "https://physionet.org/files/ptb-xl/1.0.3/records500/07000/07882_hr.hea",
    "bytes": 609,
    "sha256": "134cd4e1b43ee256ef012de194b6d8ed2d165182f3e0a3934c4402477e9bd049",
    "official_verified": true,
    "status": "ok"
  },
  {
    "dataset": "ptbxl",
    "path": "records500/00000/00157_hr.dat",
    "url": "https://physionet.org/files/ptb-xl/1.0.3/records500/00000/00157_hr.dat",
    "bytes": 120000,
    "sha256": "7d2afee13991c119dc84aa70bc0abd62f973edc5633de1c86bdd6e3d86236f04",
    "official_verified": true,
    "status": "ok"
  },
  {
    "dataset": "plus",
    "path": "fiducial_points/ecgdeli/07000/07882_points_lead_V6.atr",
    "url": "https://physionet.org/files/ptb-xl-plus/1.0.1/fiducial_points/ecgdeli/07000/07882_points_lead_V6.atr",
    "bytes": 2304,
    "sha256": "25d8e9b13a84f701d08561e1e0043f8855ba135534986fe999ae0ac119098852",
    "official_verified": true,
    "status": "ok"
  },
  {
    "dataset": "plus",
    "path": "fiducial_points/ecgdeli/00000/00157_points_lead_V1.atr",
    "url": "https://physionet.org/files/ptb-xl-plus/1.0.1/fiducial_points/ecgdeli/00000/00157_points_lead_V1.atr",
    "bytes": 2304,
    "sha256": "6c258f1ff18fc09607b99e8770d190a67fa8023d2263820e632c2a63d73ef292",
    "official_verified": true,
    "status": "ok"
  },
  {
    "dataset": "plus",
    "path": "fiducial_points/ecgdeli/07000/07882_points_lead_V1.atr",
    "url": "https://physionet.org/files/ptb-xl-plus/1.0.1/fiducial_points/ecgdeli/07000/07882_points_lead_V1.atr",
    "bytes": 2304,
    "sha256": "c24105ec99fc7fb6a2e5d0cc320a5c55dd684578661b2d343f3edb4f36255d63",
    "official_verified": true,
    "status": "ok"
  },
  {
    "dataset": "ptbxl",
    "path": "records500/14000/14026_hr.hea",
    "url": "https://physionet.org/files/ptb-xl/1.0.3/records500/14000/14026_hr.hea",
    "bytes": 611,
    "sha256": "bbe2188b9591465741556375a5cbcf6e04d5b551e50812f2d8abda05aa0d434c",
    "official_verified": true,
    "status": "ok"
  },
  {
    "dataset": "ptbxl",
    "path": "records500/14000/14026_hr.dat",
    "url": "https://physionet.org/files/ptb-xl/1.0.3/records500/14000/14026_hr.dat",
    "bytes": 120000,
    "sha256": "2a7e5fed0b91c615f4e2d02577bdeb5eda499e2abe1f6b93f1b7ec5d6b6cdb60",
    "official_verified": true,
    "status": "ok"
  },
  {
    "dataset": "plus",
    "path": "fiducial_points/ecgdeli/14000/14026_points_lead_V1.atr",
    "url": "https://physionet.org/files/ptb-xl-plus/1.0.1/fiducial_points/ecgdeli/14000/14026_points_lead_V1.atr",
    "bytes": 1480,
    "sha256": "a874c05870a843c0f5ff5083703c18adc949e6e8d959c4506d4b544e8983c27e",
    "official_verified": true,
    "status": "ok"
  },
  {
    "dataset": "plus",
    "path": "fiducial_points/ecgdeli/14000/14026_points_lead_V6.atr",
    "url": "https://physionet.org/files/ptb-xl-plus/1.0.1/fiducial_points/ecgdeli/14000/14026_points_lead_V6.atr",
    "bytes": 1480,
    "sha256": "a4fdd0e60d8751c18bb387542488e8aba71384685ce180f716f16dc2d87842dc",
    "official_verified": true,
    "status": "ok"
  },
  {
    "dataset": "ptbxl",
    "path": "records500/11000/11489_hr.hea",
    "url": "https://physionet.org/files/ptb-xl/1.0.3/records500/11000/11489_hr.hea",
    "bytes": 608,
    "sha256": "f8d88b7c63823d0bb41254be26bf9c71123f127b669109b83ae5786dee31afdd",
    "official_verified": true,
    "status": "ok"
  },
  {
    "dataset": "plus",
    "path": "fiducial_points/ecgdeli/09000/09833_points_lead_V1.atr",
    "url": "https://physionet.org/files/ptb-xl-plus/1.0.1/fiducial_points/ecgdeli/09000/09833_points_lead_V1.atr",
    "bytes": 3128,
    "sha256": "37b2ff0788830521c31ab82db5a3f8c0c659d5da40df29bac5f531b51a39def5",
    "official_verified": true,
    "status": "ok"
  },
  {
    "dataset": "plus",
    "path": "fiducial_points/ecgdeli/09000/09833_points_lead_V6.atr",
    "url": "https://physionet.org/files/ptb-xl-plus/1.0.1/fiducial_points/ecgdeli/09000/09833_points_lead_V6.atr",
    "bytes": 3128,
    "sha256": "0074f1f91604c24eb4dfbb0183e20a5947bbccbdcb861afacafe9ab8ecd53533",
    "official_verified": true,
    "status": "ok"
  },
  {
    "dataset": "ptbxl",
    "path": "records500/09000/09833_hr.dat",
    "url": "https://physionet.org/files/ptb-xl/1.0.3/records500/09000/09833_hr.dat",
    "bytes": 120000,
    "sha256": "5b62998f92b735f9777bae64108de482427436b30e207e4e1e7cf1966ace3ed6",
    "official_verified": true,
    "status": "ok"
  },
  {
    "dataset": "plus",
    "path": "fiducial_points/ecgdeli/11000/11489_points_lead_V1.atr",
    "url": "https://physionet.org/files/ptb-xl-plus/1.0.1/fiducial_points/ecgdeli/11000/11489_points_lead_V1.atr",
    "bytes": 1892,
    "sha256": "823271c1b48fca6b6c4937ad68974858dd3baf21983904fbbccaa87188699417",
    "official_verified": true,
    "status": "ok"
  },
  {
    "dataset": "ptbxl",
    "path": "records500/09000/09833_hr.hea",
    "url": "https://physionet.org/files/ptb-xl/1.0.3/records500/09000/09833_hr.hea",
    "bytes": 617,
    "sha256": "41ca62da76cb9dc5ef9c2fc6854f9c7ff9f3209e8b832f3508b3cfa2058306e8",
    "official_verified": true,
    "status": "ok"
  },
  {
    "dataset": "ptbxl",
    "path": "records500/11000/11489_hr.dat",
    "url": "https://physionet.org/files/ptb-xl/1.0.3/records500/11000/11489_hr.dat",
    "bytes": 120000,
    "sha256": "0779ee006d69bd34a2fc43705c9b6fa20ea3623e96cdf8cd5660fb2814210728",
    "official_verified": true,
    "status": "ok"
  },
  {
    "dataset": "plus",
    "path": "fiducial_points/ecgdeli/11000/11489_points_lead_V6.atr",
    "url": "https://physionet.org/files/ptb-xl-plus/1.0.1/fiducial_points/ecgdeli/11000/11489_points_lead_V6.atr",
    "bytes": 1892,
    "sha256": "e645750d2829bc25e780b3ef80694cd57d6a27bcd9564816722517b3e734e3b2",
    "official_verified": true,
    "status": "ok"
  },
  {
    "dataset": "plus",
    "path": "fiducial_points/ecgdeli/04000/04149_points_lead_V1.atr",
    "url": "https://physionet.org/files/ptb-xl-plus/1.0.1/fiducial_points/ecgdeli/04000/04149_points_lead_V1.atr",
    "bytes": 2098,
    "sha256": "2f0730b42fb4fe4817d39a27994229141efb5663d12be5f64627c7944bdc62c3",
    "official_verified": true,
    "status": "ok"
  },
  {
    "dataset": "ptbxl",
    "path": "records500/04000/04149_hr.hea",
    "url": "https://physionet.org/files/ptb-xl/1.0.3/records500/04000/04149_hr.hea",
    "bytes": 603,
    "sha256": "ae5612255a0d71148e57953e589c5a26c54b49d77215c777cc5dd649dc0c5c1e",
    "official_verified": true,
    "status": "ok"
  },
  {
    "dataset": "plus",
    "path": "fiducial_points/ecgdeli/04000/04149_points_lead_V6.atr",
    "url": "https://physionet.org/files/ptb-xl-plus/1.0.1/fiducial_points/ecgdeli/04000/04149_points_lead_V6.atr",
    "bytes": 2098,
    "sha256": "75d48bc39716f4462d873f55a60479301dd40fc22a6c60b936985e86c0a361ba",
    "official_verified": true,
    "status": "ok"
  },
  {
    "dataset": "ptbxl",
    "path": "records500/04000/04149_hr.dat",
    "url": "https://physionet.org/files/ptb-xl/1.0.3/records500/04000/04149_hr.dat",
    "bytes": 120000,
    "sha256": "16ff5547a6d8f183a3ea5f216414a027ae96ef313d2376bb7b49f86bf489f86e",
    "official_verified": true,
    "status": "ok"
  },
  {
    "dataset": "ptbxl",
    "path": "records500/14000/14938_hr.hea",
    "url": "https://physionet.org/files/ptb-xl/1.0.3/records500/14000/14938_hr.hea",
    "bytes": 607,
    "sha256": "d620beabba2baa9765a28dce420f4bbbbee9e383f5bbcaa1a566074849bfe7fc",
    "official_verified": true,
    "status": "ok"
  },
  {
    "dataset": "ptbxl",
    "path": "records500/14000/14938_hr.dat",
    "url": "https://physionet.org/files/ptb-xl/1.0.3/records500/14000/14938_hr.dat",
    "bytes": 120000,
    "sha256": "19264b230c4f66208543cc83b9fca87cffee891135697d1b5bdfe58b9cdec243",
    "official_verified": true,
    "status": "ok"
  },
  {
    "dataset": "plus",
    "path": "fiducial_points/ecgdeli/14000/14938_points_lead_V1.atr",
    "url": "https://physionet.org/files/ptb-xl-plus/1.0.1/fiducial_points/ecgdeli/14000/14938_points_lead_V1.atr",
    "bytes": 2098,
    "sha256": "ba3e0f78a38275748f87b3d6a3486faa4778a9f23d6ae884d570a633274439d0",
    "official_verified": true,
    "status": "ok"
  },
  {
    "dataset": "plus",
    "path": "fiducial_points/ecgdeli/11000/11500_points_lead_V1.atr",
    "url": "https://physionet.org/files/ptb-xl-plus/1.0.1/fiducial_points/ecgdeli/11000/11500_points_lead_V1.atr",
    "bytes": 1480,
    "sha256": "caa625016ebd0b5a10a9ed7f454e721cdc5e29f889089c54ac9b7b956de90a59",
    "official_verified": true,
    "status": "ok"
  },
  {
    "dataset": "ptbxl",
    "path": "records500/11000/11500_hr.hea",
    "url": "https://physionet.org/files/ptb-xl/1.0.3/records500/11000/11500_hr.hea",
    "bytes": 612,
    "sha256": "a72134ef1c0d68dd7fcd44a5aa762a5457b4b3dfeae7e21430daf7ccbc19ad9f",
    "official_verified": true,
    "status": "ok"
  },
  {
    "dataset": "plus",
    "path": "fiducial_points/ecgdeli/14000/14938_points_lead_V6.atr",
    "url": "https://physionet.org/files/ptb-xl-plus/1.0.1/fiducial_points/ecgdeli/14000/14938_points_lead_V6.atr",
    "bytes": 2098,
    "sha256": "876f2df79b38c82ae39f6334770e9732e0255917425018d8072f3e2bef657a96",
    "official_verified": true,
    "status": "ok"
  },
  {
    "dataset": "plus",
    "path": "fiducial_points/ecgdeli/11000/11500_points_lead_V6.atr",
    "url": "https://physionet.org/files/ptb-xl-plus/1.0.1/fiducial_points/ecgdeli/11000/11500_points_lead_V6.atr",
    "bytes": 1480,
    "sha256": "24f2b777241ec594576646ffc0880a62709f359b7daabdf80604e61b8dd6dabc",
    "official_verified": true,
    "status": "ok"
  },
  {
    "dataset": "plus",
    "path": "fiducial_points/ecgdeli/04000/04618_points_lead_V1.atr",
    "url": "https://physionet.org/files/ptb-xl-plus/1.0.1/fiducial_points/ecgdeli/04000/04618_points_lead_V1.atr",
    "bytes": 2922,
    "sha256": "8c2d21b92e1e44a3e198bb5713e65d203a9bcbdf07cffd015cba3f3a34ec14d4",
    "official_verified": true,
    "status": "ok"
  },
  {
    "dataset": "ptbxl",
    "path": "records500/11000/11500_hr.dat",
    "url": "https://physionet.org/files/ptb-xl/1.0.3/records500/11000/11500_hr.dat",
    "bytes": 120000,
    "sha256": "72c580784af69254bfb6ca4ea0502858926300b3837aef325be8a71e3a4d6c9a",
    "official_verified": true,
    "status": "ok"
  },
  {
    "dataset": "plus",
    "path": "fiducial_points/ecgdeli/04000/04618_points_lead_V6.atr",
    "url": "https://physionet.org/files/ptb-xl-plus/1.0.1/fiducial_points/ecgdeli/04000/04618_points_lead_V6.atr",
    "bytes": 2922,
    "sha256": "08642ec05dc3b8d4b5f0d3329222c0e031f0ff7b43b9586877f064c50ef061b1",
    "official_verified": true,
    "status": "ok"
  },
  {
    "dataset": "ptbxl",
    "path": "records500/04000/04618_hr.hea",
    "url": "https://physionet.org/files/ptb-xl/1.0.3/records500/04000/04618_hr.hea",
    "bytes": 619,
    "sha256": "566cf0195676faab7b5c6f2a1630ddd07375794c97b9c181501b6fefb68c7a93",
    "official_verified": true,
    "status": "ok"
  },
  {
    "dataset": "ptbxl",
    "path": "records500/10000/10519_hr.hea",
    "url": "https://physionet.org/files/ptb-xl/1.0.3/records500/10000/10519_hr.hea",
    "bytes": 609,
    "sha256": "3eb02af0e92193584ea79d61f3bae17d14144f16a387a24b71e114303479758b",
    "official_verified": true,
    "status": "ok"
  },
  {
    "dataset": "plus",
    "path": "fiducial_points/ecgdeli/10000/10519_points_lead_V1.atr",
    "url": "https://physionet.org/files/ptb-xl-plus/1.0.1/fiducial_points/ecgdeli/10000/10519_points_lead_V1.atr",
    "bytes": 2098,
    "sha256": "10aeffdc5741c039dd12b0b073d5ac43386d0abf731f8f6ed253c3517fd648c0",
    "official_verified": true,
    "status": "ok"
  },
  {
    "dataset": "ptbxl",
    "path": "records500/04000/04618_hr.dat",
    "url": "https://physionet.org/files/ptb-xl/1.0.3/records500/04000/04618_hr.dat",
    "bytes": 120000,
    "sha256": "53063e46a159c299d610593443d0def0afd2b203dbf92365f543e3cd9b1a630b",
    "official_verified": true,
    "status": "ok"
  },
  {
    "dataset": "plus",
    "path": "fiducial_points/ecgdeli/10000/10519_points_lead_V6.atr",
    "url": "https://physionet.org/files/ptb-xl-plus/1.0.1/fiducial_points/ecgdeli/10000/10519_points_lead_V6.atr",
    "bytes": 2098,
    "sha256": "a5a7953c6fd051eaefe17ea24250e5f0773425d6e82f508337eac5db19fcecd5",
    "official_verified": true,
    "status": "ok"
  },
  {
    "dataset": "ptbxl",
    "path": "records500/12000/12122_hr.hea",
    "url": "https://physionet.org/files/ptb-xl/1.0.3/records500/12000/12122_hr.hea",
    "bytes": 603,
    "sha256": "44748622dea72cb6a2484f2fd84c94fc53555f54fb66e4aaf7131bc67b62018b",
    "official_verified": true,
    "status": "ok"
  },
  {
    "dataset": "ptbxl",
    "path": "records500/10000/10519_hr.dat",
    "url": "https://physionet.org/files/ptb-xl/1.0.3/records500/10000/10519_hr.dat",
    "bytes": 120000,
    "sha256": "3a0fa244b84093f765e7d7c36555e59412277052c97c6b44ee5e18ce31441160",
    "official_verified": true,
    "status": "ok"
  },
  {
    "dataset": "plus",
    "path": "fiducial_points/ecgdeli/12000/12122_points_lead_V6.atr",
    "url": "https://physionet.org/files/ptb-xl-plus/1.0.1/fiducial_points/ecgdeli/12000/12122_points_lead_V6.atr",
    "bytes": 2922,
    "sha256": "5f724377cc858975b2cdc78689569531a15db9e7fef21b465c1bf43a2ee8629c",
    "official_verified": true,
    "status": "ok"
  },
  {
    "dataset": "ptbxl",
    "path": "records500/11000/11139_hr.hea",
    "url": "https://physionet.org/files/ptb-xl/1.0.3/records500/11000/11139_hr.hea",
    "bytes": 605,
    "sha256": "745967a81a5bd3ede6824d51cb1ad3d8f0a5ae60f5f9deb32e05a69a46388758",
    "official_verified": true,
    "status": "ok"
  },
  {
    "dataset": "plus",
    "path": "fiducial_points/ecgdeli/12000/12122_points_lead_V1.atr",
    "url": "https://physionet.org/files/ptb-xl-plus/1.0.1/fiducial_points/ecgdeli/12000/12122_points_lead_V1.atr",
    "bytes": 2922,
    "sha256": "7dba63100ade89ad03129d9cddd1dc6c53f826a6278b50fe0b74bdb425867a55",
    "official_verified": true,
    "status": "ok"
  },
  {
    "dataset": "ptbxl",
    "path": "records500/12000/12122_hr.dat",
    "url": "https://physionet.org/files/ptb-xl/1.0.3/records500/12000/12122_hr.dat",
    "bytes": 120000,
    "sha256": "39f527ff195348ef9d3790bc87f7ecbceb72d6ea6e0fdfb3e5518c0f33fce0f3",
    "official_verified": true,
    "status": "ok"
  },
  {
    "dataset": "plus",
    "path": "fiducial_points/ecgdeli/11000/11139_points_lead_V1.atr",
    "url": "https://physionet.org/files/ptb-xl-plus/1.0.1/fiducial_points/ecgdeli/11000/11139_points_lead_V1.atr",
    "bytes": 2510,
    "sha256": "27bcb616fe4b7797c90c7c200254bf2cd4d87350ea7b8a590689f38e9920d67c",
    "official_verified": true,
    "status": "ok"
  },
  {
    "dataset": "plus",
    "path": "fiducial_points/ecgdeli/11000/11139_points_lead_V6.atr",
    "url": "https://physionet.org/files/ptb-xl-plus/1.0.1/fiducial_points/ecgdeli/11000/11139_points_lead_V6.atr",
    "bytes": 2510,
    "sha256": "0d254f9cce691e63b53f6a11a9f581b970f9ab8cf52d467783737d6db7ddae0e",
    "official_verified": true,
    "status": "ok"
  },
  {
    "dataset": "ptbxl",
    "path": "records500/11000/11139_hr.dat",
    "url": "https://physionet.org/files/ptb-xl/1.0.3/records500/11000/11139_hr.dat",
    "bytes": 120000,
    "sha256": "b6c99aa4b4935925b92ca5ca86ac7b0687aed65cb34010043be262d018e0042f",
    "official_verified": true,
    "status": "ok"
  },
  {
    "dataset": "ptbxl",
    "path": "records500/04000/04646_hr.hea",
    "url": "https://physionet.org/files/ptb-xl/1.0.3/records500/04000/04646_hr.hea",
    "bytes": 606,
    "sha256": "5f466c8dfd77f37bdaf93325e5883d7dd43414f58787b2d00c9661d71c9fb9d1",
    "official_verified": true,
    "status": "ok"
  },
  {
    "dataset": "plus",
    "path": "fiducial_points/ecgdeli/04000/04646_points_lead_V6.atr",
    "url": "https://physionet.org/files/ptb-xl-plus/1.0.1/fiducial_points/ecgdeli/04000/04646_points_lead_V6.atr",
    "bytes": 3334,
    "sha256": "f635f5b60e5addb1576a82c62e84ce7e127042899a5fb6e1536d8a68b516382c",
    "official_verified": true,
    "status": "ok"
  },
  {
    "dataset": "ptbxl",
    "path": "records500/04000/04646_hr.dat",
    "url": "https://physionet.org/files/ptb-xl/1.0.3/records500/04000/04646_hr.dat",
    "bytes": 120000,
    "sha256": "55005fc862c5da01069f0806995afba94de42d63f2152be7f89ac41afd315901",
    "official_verified": true,
    "status": "ok"
  },
  {
    "dataset": "ptbxl",
    "path": "records500/05000/05771_hr.hea",
    "url": "https://physionet.org/files/ptb-xl/1.0.3/records500/05000/05771_hr.hea",
    "bytes": 610,
    "sha256": "02fe151b79369c1a82a647020640933546bee52fc207a36cac9f417eb90becd0",
    "official_verified": true,
    "status": "ok"
  },
  {
    "dataset": "plus",
    "path": "fiducial_points/ecgdeli/18000/18473_points_lead_V1.atr",
    "url": "https://physionet.org/files/ptb-xl-plus/1.0.1/fiducial_points/ecgdeli/18000/18473_points_lead_V1.atr",
    "bytes": 1892,
    "sha256": "7e4a10e4feef8ad94812a35d0ff7af169c6333e99ed72e0f0825aa0d52a80dcc",
    "official_verified": true,
    "status": "ok"
  },
  {
    "dataset": "plus",
    "path": "fiducial_points/ecgdeli/04000/04646_points_lead_V1.atr",
    "url": "https://physionet.org/files/ptb-xl-plus/1.0.1/fiducial_points/ecgdeli/04000/04646_points_lead_V1.atr",
    "bytes": 3334,
    "sha256": "8ee28650d5c663bcd488d1e404beed3d277835570baea09fea1d88fc7daeeab0",
    "official_verified": true,
    "status": "ok"
  },
  {
    "dataset": "ptbxl",
    "path": "records500/18000/18473_hr.hea",
    "url": "https://physionet.org/files/ptb-xl/1.0.3/records500/18000/18473_hr.hea",
    "bytes": 599,
    "sha256": "d08994e56850c5ecaabeb1aa4d6d3db51b71062a8666c5e7506a937ce87f9242",
    "official_verified": true,
    "status": "ok"
  },
  {
    "dataset": "plus",
    "path": "fiducial_points/ecgdeli/18000/18473_points_lead_V6.atr",
    "url": "https://physionet.org/files/ptb-xl-plus/1.0.1/fiducial_points/ecgdeli/18000/18473_points_lead_V6.atr",
    "bytes": 1892,
    "sha256": "68dc07b3f1b91fb5c0baaadc057ea73edc0ee9469bbaa42da70fe6589f5c3f3f",
    "official_verified": true,
    "status": "ok"
  },
  {
    "dataset": "plus",
    "path": "fiducial_points/ecgdeli/05000/05771_points_lead_V1.atr",
    "url": "https://physionet.org/files/ptb-xl-plus/1.0.1/fiducial_points/ecgdeli/05000/05771_points_lead_V1.atr",
    "bytes": 2716,
    "sha256": "a33d7dbe6506413da21cb9780906b267fc81dc7f55b5b0c786165252ed0e1695",
    "official_verified": true,
    "status": "ok"
  },
  {
    "dataset": "ptbxl",
    "path": "records500/05000/05771_hr.dat",
    "url": "https://physionet.org/files/ptb-xl/1.0.3/records500/05000/05771_hr.dat",
    "bytes": 120000,
    "sha256": "ff403ecec86b3ab9c5c0964f38f22b50770f0a3805b45639e93cd74f37b33e00",
    "official_verified": true,
    "status": "ok"
  },
  {
    "dataset": "plus",
    "path": "fiducial_points/ecgdeli/05000/05771_points_lead_V6.atr",
    "url": "https://physionet.org/files/ptb-xl-plus/1.0.1/fiducial_points/ecgdeli/05000/05771_points_lead_V6.atr",
    "bytes": 2716,
    "sha256": "e0b21fcddf4a30bd49e70c2c6f376f711118814dfb8931fe171df5d9da640c0f",
    "official_verified": true,
    "status": "ok"
  },
  {
    "dataset": "ptbxl",
    "path": "records500/09000/09115_hr.hea",
    "url": "https://physionet.org/files/ptb-xl/1.0.3/records500/09000/09115_hr.hea",
    "bytes": 602,
    "sha256": "1af0ff75b0aacbabc08b7d7ea8c9417278c020d4f2c8a2d255667f827cb16e75",
    "official_verified": true,
    "status": "ok"
  },
  {
    "dataset": "plus",
    "path": "fiducial_points/ecgdeli/09000/09115_points_lead_V1.atr",
    "url": "https://physionet.org/files/ptb-xl-plus/1.0.1/fiducial_points/ecgdeli/09000/09115_points_lead_V1.atr",
    "bytes": 2716,
    "sha256": "74a05232e1ad2d4f119f1e7bef2a2e774ec1c0da8e9a1e993c7551ad1bb3a25b",
    "official_verified": true,
    "status": "ok"
  },
  {
    "dataset": "plus",
    "path": "fiducial_points/ecgdeli/03000/03073_points_lead_V6.atr",
    "url": "https://physionet.org/files/ptb-xl-plus/1.0.1/fiducial_points/ecgdeli/03000/03073_points_lead_V6.atr",
    "bytes": 2098,
    "sha256": "f42fba59b1a12377d6d0bea5ab18be379633c8b9729a21edf22fdd14979a0c78",
    "official_verified": true,
    "status": "ok"
  },
  {
    "dataset": "ptbxl",
    "path": "records500/18000/18473_hr.dat",
    "url": "https://physionet.org/files/ptb-xl/1.0.3/records500/18000/18473_hr.dat",
    "bytes": 120000,
    "sha256": "ecc4162a3f7831b7f4233d412ee2a513e7fd5e0840d3dc489b7d8972cf09c22b",
    "official_verified": true,
    "status": "ok"
  },
  {
    "dataset": "plus",
    "path": "fiducial_points/ecgdeli/09000/09115_points_lead_V6.atr",
    "url": "https://physionet.org/files/ptb-xl-plus/1.0.1/fiducial_points/ecgdeli/09000/09115_points_lead_V6.atr",
    "bytes": 2716,
    "sha256": "2166ead96153a7c24747af8eb9d01ae96f7d929896fc0999621e5110015e0f89",
    "official_verified": true,
    "status": "ok"
  },
  {
    "dataset": "ptbxl",
    "path": "records500/03000/03299_hr.hea",
    "url": "https://physionet.org/files/ptb-xl/1.0.3/records500/03000/03299_hr.hea",
    "bytes": 608,
    "sha256": "ef08ddb8a4a099810a59a216aba622e27dbcd7ef766c2437fa34b6d2a4a061f8",
    "official_verified": true,
    "status": "ok"
  },
  {
    "dataset": "ptbxl",
    "path": "records500/03000/03073_hr.hea",
    "url": "https://physionet.org/files/ptb-xl/1.0.3/records500/03000/03073_hr.hea",
    "bytes": 610,
    "sha256": "d937ea283d3161f302aca7757d217702a1d9d09e8df6510a7ba6588993b9b06e",
    "official_verified": true,
    "status": "ok"
  },
  {
    "dataset": "plus",
    "path": "fiducial_points/ecgdeli/03000/03073_points_lead_V1.atr",
    "url": "https://physionet.org/files/ptb-xl-plus/1.0.1/fiducial_points/ecgdeli/03000/03073_points_lead_V1.atr",
    "bytes": 2098,
    "sha256": "16217c7fd5de9f8489664bbe7570223f2375bc577b9e86968f97d2915abddbb3",
    "official_verified": true,
    "status": "ok"
  },
  {
    "dataset": "plus",
    "path": "fiducial_points/ecgdeli/03000/03299_points_lead_V6.atr",
    "url": "https://physionet.org/files/ptb-xl-plus/1.0.1/fiducial_points/ecgdeli/03000/03299_points_lead_V6.atr",
    "bytes": 1892,
    "sha256": "06b2ecc99fe73add4d311f3672f1e96e7c8621a7d766b2e458160deaa9f8abdb",
    "official_verified": true,
    "status": "ok"
  },
  {
    "dataset": "ptbxl",
    "path": "records500/03000/03073_hr.dat",
    "url": "https://physionet.org/files/ptb-xl/1.0.3/records500/03000/03073_hr.dat",
    "bytes": 120000,
    "sha256": "646e62dcb795e51f952f2c639143503db276b1bf929b20e94a2608ff818d674d",
    "official_verified": true,
    "status": "ok"
  },
  {
    "dataset": "ptbxl",
    "path": "records500/09000/09115_hr.dat",
    "url": "https://physionet.org/files/ptb-xl/1.0.3/records500/09000/09115_hr.dat",
    "bytes": 120000,
    "sha256": "ccd1021c73dc8b23f16438464e0ad21a239dbc7c870baebd91533123f7223bd1",
    "official_verified": true,
    "status": "ok"
  },
  {
    "dataset": "ptbxl",
    "path": "records500/08000/08727_hr.hea",
    "url": "https://physionet.org/files/ptb-xl/1.0.3/records500/08000/08727_hr.hea",
    "bytes": 603,
    "sha256": "96184b5c5c1249986b17185f6bfa3f1cfe8f2859a900e9aa4de35e4298930208",
    "official_verified": true,
    "status": "ok"
  },
  {
    "dataset": "ptbxl",
    "path": "records500/03000/03299_hr.dat",
    "url": "https://physionet.org/files/ptb-xl/1.0.3/records500/03000/03299_hr.dat",
    "bytes": 120000,
    "sha256": "2e74c9f2f5c485b28027f30c398488aaa48494def44d0704a7d17309bb8957c3",
    "official_verified": true,
    "status": "ok"
  },
  {
    "dataset": "plus",
    "path": "fiducial_points/ecgdeli/08000/08727_points_lead_V1.atr",
    "url": "https://physionet.org/files/ptb-xl-plus/1.0.1/fiducial_points/ecgdeli/08000/08727_points_lead_V1.atr",
    "bytes": 2716,
    "sha256": "2b3573078128ded5156755c1ba92bf3f808d922269579e153f0b086b88e03f2f",
    "official_verified": true,
    "status": "ok"
  },
  {
    "dataset": "ptbxl",
    "path": "records500/08000/08727_hr.dat",
    "url": "https://physionet.org/files/ptb-xl/1.0.3/records500/08000/08727_hr.dat",
    "bytes": 120000,
    "sha256": "70703ea44f8af55c7ada74af7cf2048f4f4cb8b95a374e30b4e6e109b4d7f202",
    "official_verified": true,
    "status": "ok"
  },
  {
    "dataset": "ptbxl",
    "path": "records500/06000/06465_hr.hea",
    "url": "https://physionet.org/files/ptb-xl/1.0.3/records500/06000/06465_hr.hea",
    "bytes": 608,
    "sha256": "9ebb953d15f4ea064d9f35ccb4e8aa778758c5cc5b6eeb7b4353b544b76e2e7c",
    "official_verified": true,
    "status": "ok"
  },
  {
    "dataset": "plus",
    "path": "fiducial_points/ecgdeli/06000/06465_points_lead_V1.atr",
    "url": "https://physionet.org/files/ptb-xl-plus/1.0.1/fiducial_points/ecgdeli/06000/06465_points_lead_V1.atr",
    "bytes": 1892,
    "sha256": "087298deac1bb1f701b83517e6ef096b24e835674760bb00142790b7ed564576",
    "official_verified": true,
    "status": "ok"
  },
  {
    "dataset": "ptbxl",
    "path": "records500/06000/06465_hr.dat",
    "url": "https://physionet.org/files/ptb-xl/1.0.3/records500/06000/06465_hr.dat",
    "bytes": 120000,
    "sha256": "1b3c4446410988a1aa0ca78c284e3faef44e3c39ccf6c995c295ef9997261cd1",
    "official_verified": true,
    "status": "ok"
  },
  {
    "dataset": "plus",
    "path": "fiducial_points/ecgdeli/06000/06465_points_lead_V6.atr",
    "url": "https://physionet.org/files/ptb-xl-plus/1.0.1/fiducial_points/ecgdeli/06000/06465_points_lead_V6.atr",
    "bytes": 1892,
    "sha256": "f89b9eba46ea88d1834b1c6e124e8c21393c1edc2081374dc2c8a87e4d638f6e",
    "official_verified": true,
    "status": "ok"
  },
  {
    "dataset": "plus",
    "path": "fiducial_points/ecgdeli/03000/03299_points_lead_V1.atr",
    "url": "https://physionet.org/files/ptb-xl-plus/1.0.1/fiducial_points/ecgdeli/03000/03299_points_lead_V1.atr",
    "bytes": 1892,
    "sha256": "4020280782966150500fef2e2232711073906e0c47e6702b898e76909e23e484",
    "official_verified": true,
    "status": "ok"
  },
  {
    "dataset": "plus",
    "path": "fiducial_points/ecgdeli/08000/08727_points_lead_V6.atr",
    "url": "https://physionet.org/files/ptb-xl-plus/1.0.1/fiducial_points/ecgdeli/08000/08727_points_lead_V6.atr",
    "bytes": 2716,
    "sha256": "3b11749e5dc9560bf39a764d8f767ef7e29cc4b1e48053f9c39c6e8f7d3261fd",
    "official_verified": true,
    "status": "ok"
  },
  {
    "dataset": "ptbxl",
    "path": "records500/03000/03582_hr.hea",
    "url": "https://physionet.org/files/ptb-xl/1.0.3/records500/03000/03582_hr.hea",
    "bytes": 601,
    "sha256": "5e872c693d24832b6af46897c5aec5302cd339fda6391894b806fcc1b01c711b",
    "official_verified": true,
    "status": "ok"
  },
  {
    "dataset": "ptbxl",
    "path": "records500/11000/11916_hr.hea",
    "url": "https://physionet.org/files/ptb-xl/1.0.3/records500/11000/11916_hr.hea",
    "bytes": 607,
    "sha256": "c4feb234e4644a6676520347502ff0a033fcbd2c1f5885ccbb47428be4770de3",
    "official_verified": true,
    "status": "ok"
  },
  {
    "dataset": "plus",
    "path": "fiducial_points/ecgdeli/11000/11916_points_lead_V1.atr",
    "url": "https://physionet.org/files/ptb-xl-plus/1.0.1/fiducial_points/ecgdeli/11000/11916_points_lead_V1.atr",
    "bytes": 3334,
    "sha256": "fea4e0f510c25132e76cdebbc68f894e09ecd74aa696e68db7249ef1d4b25253",
    "official_verified": true,
    "status": "ok"
  },
  {
    "dataset": "plus",
    "path": "fiducial_points/ecgdeli/11000/11916_points_lead_V6.atr",
    "url": "https://physionet.org/files/ptb-xl-plus/1.0.1/fiducial_points/ecgdeli/11000/11916_points_lead_V6.atr",
    "bytes": 3334,
    "sha256": "33112889f2c14d8b4d7a278ffddc41bdb0c721ecf5e5a48796ec49e4bef5a7c3",
    "official_verified": true,
    "status": "ok"
  },
  {
    "dataset": "plus",
    "path": "fiducial_points/ecgdeli/03000/03582_points_lead_V6.atr",
    "url": "https://physionet.org/files/ptb-xl-plus/1.0.1/fiducial_points/ecgdeli/03000/03582_points_lead_V6.atr",
    "bytes": 4158,
    "sha256": "397e78a9ec8d022865900009110b77246b18a589a972d17855986e4762774fc3",
    "official_verified": true,
    "status": "ok"
  },
  {
    "dataset": "ptbxl",
    "path": "records500/11000/11916_hr.dat",
    "url": "https://physionet.org/files/ptb-xl/1.0.3/records500/11000/11916_hr.dat",
    "bytes": 120000,
    "sha256": "e9cc2b70d9a8719384e0cbf05bf1cce595854091ecdc73eb735389e99720bd22",
    "official_verified": true,
    "status": "ok"
  },
  {
    "dataset": "ptbxl",
    "path": "records500/18000/18234_hr.hea",
    "url": "https://physionet.org/files/ptb-xl/1.0.3/records500/18000/18234_hr.hea",
    "bytes": 606,
    "sha256": "156dffdaa82f833849a26b1726bade8f899df85aa19af1dc6a7d64f8bfc6a35a",
    "official_verified": true,
    "status": "ok"
  },
  {
    "dataset": "plus",
    "path": "fiducial_points/ecgdeli/03000/03582_points_lead_V1.atr",
    "url": "https://physionet.org/files/ptb-xl-plus/1.0.1/fiducial_points/ecgdeli/03000/03582_points_lead_V1.atr",
    "bytes": 4158,
    "sha256": "f5df678a7ec018f654c4379ecd344eedccefba2580539d05d7c8cc5c68b58c30",
    "official_verified": true,
    "status": "ok"
  },
  {
    "dataset": "ptbxl",
    "path": "records500/03000/03582_hr.dat",
    "url": "https://physionet.org/files/ptb-xl/1.0.3/records500/03000/03582_hr.dat",
    "bytes": 120000,
    "sha256": "3a400f1481cceda1f063df6d212f8641c67f8f88b10494beaacb61b28cf97795",
    "official_verified": true,
    "status": "ok"
  },
  {
    "dataset": "ptbxl",
    "path": "records500/18000/18234_hr.dat",
    "url": "https://physionet.org/files/ptb-xl/1.0.3/records500/18000/18234_hr.dat",
    "bytes": 120000,
    "sha256": "721f8b3dfa985ed6b35230c099e0bdba52a46691ebc30f184b5a471787c2b2e3",
    "official_verified": true,
    "status": "ok"
  },
  {
    "dataset": "plus",
    "path": "fiducial_points/ecgdeli/18000/18234_points_lead_V6.atr",
    "url": "https://physionet.org/files/ptb-xl-plus/1.0.1/fiducial_points/ecgdeli/18000/18234_points_lead_V6.atr",
    "bytes": 2716,
    "sha256": "4480cc5d66c04eedebf14614e4b8e384d8ef84c8ca2783c12baaa082c79b6cdb",
    "official_verified": true,
    "status": "ok"
  },
  {
    "dataset": "plus",
    "path": "fiducial_points/ecgdeli/18000/18234_points_lead_V1.atr",
    "url": "https://physionet.org/files/ptb-xl-plus/1.0.1/fiducial_points/ecgdeli/18000/18234_points_lead_V1.atr",
    "bytes": 2716,
    "sha256": "b0b707975cc0c024b14a0c3bcc6f0fe0dcf3bec8c332792aaf5cbfdc9684f81a",
    "official_verified": true,
    "status": "ok"
  },
  {
    "dataset": "ptbxl",
    "path": "records500/01000/01014_hr.hea",
    "url": "https://physionet.org/files/ptb-xl/1.0.3/records500/01000/01014_hr.hea",
    "bytes": 609,
    "sha256": "df919560eaf1300b0f55a30ae46a6dab7e13b594bc7e50f9ec57c30543089b93",
    "official_verified": true,
    "status": "ok"
  },
  {
    "dataset": "ptbxl",
    "path": "records500/04000/04866_hr.hea",
    "url": "https://physionet.org/files/ptb-xl/1.0.3/records500/04000/04866_hr.hea",
    "bytes": 612,
    "sha256": "6c5e1cc0fb8af125dd98bb5f635abccadc1a60c09256d44115f320a887d9da8c",
    "official_verified": true,
    "status": "ok"
  },
  {
    "dataset": "plus",
    "path": "fiducial_points/ecgdeli/01000/01014_points_lead_V1.atr",
    "url": "https://physionet.org/files/ptb-xl-plus/1.0.1/fiducial_points/ecgdeli/01000/01014_points_lead_V1.atr",
    "bytes": 3128,
    "sha256": "dd76baff4c7265b0bac72039c424e5f2de93702fa673b87dd9bc4f19ebb8df36",
    "official_verified": true,
    "status": "ok"
  },
  {
    "dataset": "ptbxl",
    "path": "records500/01000/01014_hr.dat",
    "url": "https://physionet.org/files/ptb-xl/1.0.3/records500/01000/01014_hr.dat",
    "bytes": 120000,
    "sha256": "730920e99441fcbf4a0137f7edac736958354ccf49a9971d937b1d851c43190e",
    "official_verified": true,
    "status": "ok"
  },
  {
    "dataset": "ptbxl",
    "path": "records500/04000/04866_hr.dat",
    "url": "https://physionet.org/files/ptb-xl/1.0.3/records500/04000/04866_hr.dat",
    "bytes": 120000,
    "sha256": "8605124854247095aa515c887d2904bed1ddd6dbd2169a09bbdda6863d38f45b",
    "official_verified": true,
    "status": "ok"
  },
  {
    "dataset": "ptbxl",
    "path": "records500/02000/02270_hr.hea",
    "url": "https://physionet.org/files/ptb-xl/1.0.3/records500/02000/02270_hr.hea",
    "bytes": 608,
    "sha256": "900f1de9b4c58870e53ed4e7d0c279f4cf95157191ff5c75038fe84550bb8e3c",
    "official_verified": true,
    "status": "ok"
  },
  {
    "dataset": "plus",
    "path": "fiducial_points/ecgdeli/16000/16952_points_lead_V6.atr",
    "url": "https://physionet.org/files/ptb-xl-plus/1.0.1/fiducial_points/ecgdeli/16000/16952_points_lead_V6.atr",
    "bytes": 2098,
    "sha256": "98425b9cf394211a1ae26960da91c2626d6301b273456c33446bfa45fa7d216c",
    "official_verified": true,
    "status": "ok"
  },
  {
    "dataset": "plus",
    "path": "fiducial_points/ecgdeli/04000/04866_points_lead_V6.atr",
    "url": "https://physionet.org/files/ptb-xl-plus/1.0.1/fiducial_points/ecgdeli/04000/04866_points_lead_V6.atr",
    "bytes": 2922,
    "sha256": "edfee170339400bbdfff38d040b786b06fee4ded57c9fe655761d4d664f4680f",
    "official_verified": true,
    "status": "ok"
  },
  {
    "dataset": "ptbxl",
    "path": "records500/16000/16952_hr.hea",
    "url": "https://physionet.org/files/ptb-xl/1.0.3/records500/16000/16952_hr.hea",
    "bytes": 602,
    "sha256": "90fe4fc186ecf8bec116ff92709ad156e3ef970d10f3a40d89ed46cacda60d61",
    "official_verified": true,
    "status": "ok"
  },
  {
    "dataset": "plus",
    "path": "fiducial_points/ecgdeli/04000/04866_points_lead_V1.atr",
    "url": "https://physionet.org/files/ptb-xl-plus/1.0.1/fiducial_points/ecgdeli/04000/04866_points_lead_V1.atr",
    "bytes": 2922,
    "sha256": "7e229026ed45395556022debdd4ad34a1ed57df465c6c656e3912fdd62dcc3ed",
    "official_verified": true,
    "status": "ok"
  },
  {
    "dataset": "plus",
    "path": "fiducial_points/ecgdeli/01000/01014_points_lead_V6.atr",
    "url": "https://physionet.org/files/ptb-xl-plus/1.0.1/fiducial_points/ecgdeli/01000/01014_points_lead_V6.atr",
    "bytes": 3128,
    "sha256": "f364f22f93cf3118c9c24c6d0a352802a65883c145ff5bcac7dc357d47bc8e46",
    "official_verified": true,
    "status": "ok"
  },
  {
    "dataset": "ptbxl",
    "path": "records500/14000/14170_hr.hea",
    "url": "https://physionet.org/files/ptb-xl/1.0.3/records500/14000/14170_hr.hea",
    "bytes": 606,
    "sha256": "e014e0423f1fac62fe3c08ee01d7ea2dfd600337da9e71106fe26e8d60ca19c7",
    "official_verified": true,
    "status": "ok"
  },
  {
    "dataset": "ptbxl",
    "path": "records500/16000/16952_hr.dat",
    "url": "https://physionet.org/files/ptb-xl/1.0.3/records500/16000/16952_hr.dat",
    "bytes": 120000,
    "sha256": "06eeba889bb0b91827aae996c52019586e9dca953f994e506def3090472f380c",
    "official_verified": true,
    "status": "ok"
  },
  {
    "dataset": "plus",
    "path": "fiducial_points/ecgdeli/14000/14170_points_lead_V1.atr",
    "url": "https://physionet.org/files/ptb-xl-plus/1.0.1/fiducial_points/ecgdeli/14000/14170_points_lead_V1.atr",
    "bytes": 2716,
    "sha256": "16c2cff5e52b16785c4911cb6581c5417e09ae7f0fdaba3de07526f346ba3832",
    "official_verified": true,
    "status": "ok"
  },
  {
    "dataset": "plus",
    "path": "fiducial_points/ecgdeli/16000/16952_points_lead_V1.atr",
    "url": "https://physionet.org/files/ptb-xl-plus/1.0.1/fiducial_points/ecgdeli/16000/16952_points_lead_V1.atr",
    "bytes": 2098,
    "sha256": "797b475e9e4192d7675a4cb49c46b8abbf70d78a0b2e09a858e5fba2e2f26c8d",
    "official_verified": true,
    "status": "ok"
  },
  {
    "dataset": "plus",
    "path": "fiducial_points/ecgdeli/02000/02270_points_lead_V6.atr",
    "url": "https://physionet.org/files/ptb-xl-plus/1.0.1/fiducial_points/ecgdeli/02000/02270_points_lead_V6.atr",
    "bytes": 2716,
    "sha256": "bf8376e962fbe9187dbfcb9e73cf26cef0890c6b6f9a11c4f11bf895d08c0478",
    "official_verified": true,
    "status": "ok"
  },
  {
    "dataset": "plus",
    "path": "fiducial_points/ecgdeli/02000/02270_points_lead_V1.atr",
    "url": "https://physionet.org/files/ptb-xl-plus/1.0.1/fiducial_points/ecgdeli/02000/02270_points_lead_V1.atr",
    "bytes": 2716,
    "sha256": "0fa2811dcccc18910e22743b30db1c17db2c15d93f91252ac8b14f29e9d70cd8",
    "official_verified": true,
    "status": "ok"
  },
  {
    "dataset": "plus",
    "path": "fiducial_points/ecgdeli/14000/14170_points_lead_V6.atr",
    "url": "https://physionet.org/files/ptb-xl-plus/1.0.1/fiducial_points/ecgdeli/14000/14170_points_lead_V6.atr",
    "bytes": 2716,
    "sha256": "4959d2e3338a607c35890c97ced6e04d344f7504f34d0f09d11b584cee9286ad",
    "official_verified": true,
    "status": "ok"
  },
  {
    "dataset": "plus",
    "path": "fiducial_points/ecgdeli/06000/06227_points_lead_V1.atr",
    "url": "https://physionet.org/files/ptb-xl-plus/1.0.1/fiducial_points/ecgdeli/06000/06227_points_lead_V1.atr",
    "bytes": 2098,
    "sha256": "1e9fc1c0972f79a911f366db3d0b9821b3d4287888f1e0ec402f930ca2959487",
    "official_verified": true,
    "status": "ok"
  },
  {
    "dataset": "ptbxl",
    "path": "records500/14000/14170_hr.dat",
    "url": "https://physionet.org/files/ptb-xl/1.0.3/records500/14000/14170_hr.dat",
    "bytes": 120000,
    "sha256": "4882af6560a39d064e01a6799c3a1952d5f6e810f5a450cbd52e1d078ed67cba",
    "official_verified": true,
    "status": "ok"
  },
  {
    "dataset": "ptbxl",
    "path": "records500/06000/06224_hr.hea",
    "url": "https://physionet.org/files/ptb-xl/1.0.3/records500/06000/06224_hr.hea",
    "bytes": 602,
    "sha256": "e1bf5463b0a7a522a45a57418fa952cd5b98a4a6f77ba19a350d0e42880c5e41",
    "official_verified": true,
    "status": "ok"
  },
  {
    "dataset": "ptbxl",
    "path": "records500/06000/06227_hr.hea",
    "url": "https://physionet.org/files/ptb-xl/1.0.3/records500/06000/06227_hr.hea",
    "bytes": 606,
    "sha256": "bcc6185892af3fe3fe04b59ade2a36cf845b6fd2fcb5199cd56e7b2bf34db7eb",
    "official_verified": true,
    "status": "ok"
  },
  {
    "dataset": "ptbxl",
    "path": "records500/06000/06227_hr.dat",
    "url": "https://physionet.org/files/ptb-xl/1.0.3/records500/06000/06227_hr.dat",
    "bytes": 120000,
    "sha256": "9870ff64e3d542a307fb0653c23df2939dc1dd0006ab81337461352f4af52f11",
    "official_verified": true,
    "status": "ok"
  },
  {
    "dataset": "ptbxl",
    "path": "records500/02000/02270_hr.dat",
    "url": "https://physionet.org/files/ptb-xl/1.0.3/records500/02000/02270_hr.dat",
    "bytes": 120000,
    "sha256": "bafc30ec27b341aadd77a2886df5850c4e02a8e0d0d5880e30fc5e52acc1ba80",
    "official_verified": true,
    "status": "ok"
  },
  {
    "dataset": "plus",
    "path": "fiducial_points/ecgdeli/06000/06227_points_lead_V6.atr",
    "url": "https://physionet.org/files/ptb-xl-plus/1.0.1/fiducial_points/ecgdeli/06000/06227_points_lead_V6.atr",
    "bytes": 2098,
    "sha256": "8141d43899233f65b2826839f5f8deb17eb979f2f6ffae26c9cc5da2ee7cddf8",
    "official_verified": true,
    "status": "ok"
  },
  {
    "dataset": "plus",
    "path": "fiducial_points/ecgdeli/09000/09286_points_lead_V1.atr",
    "url": "https://physionet.org/files/ptb-xl-plus/1.0.1/fiducial_points/ecgdeli/09000/09286_points_lead_V1.atr",
    "bytes": 3128,
    "sha256": "342a0457272c5eebef7998f37e4456808df338fecb2852e1b27d65c4e7e19c4f",
    "official_verified": true,
    "status": "ok"
  },
  {
    "dataset": "plus",
    "path": "fiducial_points/ecgdeli/06000/06224_points_lead_V6.atr",
    "url": "https://physionet.org/files/ptb-xl-plus/1.0.1/fiducial_points/ecgdeli/06000/06224_points_lead_V6.atr",
    "bytes": 2510,
    "sha256": "44419e044fa7f4ce28ef337577c54f4c9fd0fb285f97ad861466042a97f315c5",
    "official_verified": true,
    "status": "ok"
  },
  {
    "dataset": "plus",
    "path": "fiducial_points/ecgdeli/09000/09286_points_lead_V6.atr",
    "url": "https://physionet.org/files/ptb-xl-plus/1.0.1/fiducial_points/ecgdeli/09000/09286_points_lead_V6.atr",
    "bytes": 3128,
    "sha256": "17852c94be16f0b1c9e9d03488a2652c9140d5a99dab6e147f6bf916d8c03c89",
    "official_verified": true,
    "status": "ok"
  },
  {
    "dataset": "ptbxl",
    "path": "records500/06000/06224_hr.dat",
    "url": "https://physionet.org/files/ptb-xl/1.0.3/records500/06000/06224_hr.dat",
    "bytes": 120000,
    "sha256": "fd9b00008ef4e2f92a1a92ea0a845bf1079c9f1ec129f990e2f46aabc5fdebda",
    "official_verified": true,
    "status": "ok"
  },
  {
    "dataset": "plus",
    "path": "fiducial_points/ecgdeli/06000/06224_points_lead_V1.atr",
    "url": "https://physionet.org/files/ptb-xl-plus/1.0.1/fiducial_points/ecgdeli/06000/06224_points_lead_V1.atr",
    "bytes": 2510,
    "sha256": "bdfda21a11341b3a348e126f3dfd425d3fcf9ce05f0a907ed63a53be48c14d57",
    "official_verified": true,
    "status": "ok"
  },
  {
    "dataset": "ptbxl",
    "path": "records500/09000/09286_hr.hea",
    "url": "https://physionet.org/files/ptb-xl/1.0.3/records500/09000/09286_hr.hea",
    "bytes": 607,
    "sha256": "102a284804224adbd5d6a95b64ab43bf92d749c63fd406da7bd3591bcc330ee0",
    "official_verified": true,
    "status": "ok"
  },
  {
    "dataset": "ptbxl",
    "path": "records500/02000/02170_hr.hea",
    "url": "https://physionet.org/files/ptb-xl/1.0.3/records500/02000/02170_hr.hea",
    "bytes": 597,
    "sha256": "295788a632bb77d1ce9f20329d6ba551c124b2905f234e65c98a429f26ddf161",
    "official_verified": true,
    "status": "ok"
  },
  {
    "dataset": "ptbxl",
    "path": "records500/12000/12607_hr.hea",
    "url": "https://physionet.org/files/ptb-xl/1.0.3/records500/12000/12607_hr.hea",
    "bytes": 610,
    "sha256": "1662c1638e3c457542276d09a55738a9c3460afc9e02ea32fde9f4e6f0b6f008",
    "official_verified": true,
    "status": "ok"
  },
  {
    "dataset": "plus",
    "path": "fiducial_points/ecgdeli/02000/02170_points_lead_V6.atr",
    "url": "https://physionet.org/files/ptb-xl-plus/1.0.1/fiducial_points/ecgdeli/02000/02170_points_lead_V6.atr",
    "bytes": 2304,
    "sha256": "752ab6473a3f65247f0f35455101f95b4566ea12c6033a5fa9fb2baa607143d2",
    "official_verified": true,
    "status": "ok"
  },
  {
    "dataset": "plus",
    "path": "fiducial_points/ecgdeli/02000/02170_points_lead_V1.atr",
    "url": "https://physionet.org/files/ptb-xl-plus/1.0.1/fiducial_points/ecgdeli/02000/02170_points_lead_V1.atr",
    "bytes": 2304,
    "sha256": "8d3f0861c16ad51f343a1924c91ad3391d576a8bfb738fa9fa12e0e766dc0a4c",
    "official_verified": true,
    "status": "ok"
  },
  {
    "dataset": "plus",
    "path": "fiducial_points/ecgdeli/12000/12607_points_lead_V1.atr",
    "url": "https://physionet.org/files/ptb-xl-plus/1.0.1/fiducial_points/ecgdeli/12000/12607_points_lead_V1.atr",
    "bytes": 2510,
    "sha256": "c7c12b2003827bba603d2d196ccdb30316eab7ee68da9653284dd19fb67b1513",
    "official_verified": true,
    "status": "ok"
  },
  {
    "dataset": "ptbxl",
    "path": "records500/09000/09286_hr.dat",
    "url": "https://physionet.org/files/ptb-xl/1.0.3/records500/09000/09286_hr.dat",
    "bytes": 120000,
    "sha256": "ffa6d3d388560c5d40f6b6d26d163af9f25b362232b90e17b105421fe0d718de",
    "official_verified": true,
    "status": "ok"
  },
  {
    "dataset": "plus",
    "path": "fiducial_points/ecgdeli/12000/12607_points_lead_V6.atr",
    "url": "https://physionet.org/files/ptb-xl-plus/1.0.1/fiducial_points/ecgdeli/12000/12607_points_lead_V6.atr",
    "bytes": 2510,
    "sha256": "158aa2dad7cfe2bc6789e1ab5f6f9d3bc46cab41cf61d03499af2d2e0e87af5c",
    "official_verified": true,
    "status": "ok"
  },
  {
    "dataset": "ptbxl",
    "path": "records500/11000/11723_hr.hea",
    "url": "https://physionet.org/files/ptb-xl/1.0.3/records500/11000/11723_hr.hea",
    "bytes": 610,
    "sha256": "e3fcda8aab7e42e1ca0d5b316910cef93d5f638df04e7b827edeabb894a86df2",
    "official_verified": true,
    "status": "ok"
  },
  {
    "dataset": "ptbxl",
    "path": "records500/12000/12607_hr.dat",
    "url": "https://physionet.org/files/ptb-xl/1.0.3/records500/12000/12607_hr.dat",
    "bytes": 120000,
    "sha256": "5a8bf5ed4d73d54a69ead78adddd04efc93055fb6854ce91ef8c724f550971e1",
    "official_verified": true,
    "status": "ok"
  },
  {
    "dataset": "ptbxl",
    "path": "records500/02000/02170_hr.dat",
    "url": "https://physionet.org/files/ptb-xl/1.0.3/records500/02000/02170_hr.dat",
    "bytes": 120000,
    "sha256": "65600240accd8975f88f5b9bfe17406e4d458200383fc0ff0d5b6ad6b412df34",
    "official_verified": true,
    "status": "ok"
  },
  {
    "dataset": "plus",
    "path": "fiducial_points/ecgdeli/11000/11723_points_lead_V1.atr",
    "url": "https://physionet.org/files/ptb-xl-plus/1.0.1/fiducial_points/ecgdeli/11000/11723_points_lead_V1.atr",
    "bytes": 2922,
    "sha256": "ba70e75061c0a338148f21cca870e8382defd6b117a0a8e12da7dc99c9e8aa26",
    "official_verified": true,
    "status": "ok"
  },
  {
    "dataset": "plus",
    "path": "fiducial_points/ecgdeli/03000/03241_points_lead_V1.atr",
    "url": "https://physionet.org/files/ptb-xl-plus/1.0.1/fiducial_points/ecgdeli/03000/03241_points_lead_V1.atr",
    "bytes": 2510,
    "sha256": "d3a7a24844ec4307a710c15af62df3b577c7621384cde62e677e424cca87975b",
    "official_verified": true,
    "status": "ok"
  },
  {
    "dataset": "ptbxl",
    "path": "records500/03000/03241_hr.hea",
    "url": "https://physionet.org/files/ptb-xl/1.0.3/records500/03000/03241_hr.hea",
    "bytes": 606,
    "sha256": "3dd5a5eef7dc1943263ffd91d2fb507d8b799112f2ac2a47dd4f94807a535eb5",
    "official_verified": true,
    "status": "ok"
  },
  {
    "dataset": "ptbxl",
    "path": "records500/11000/11723_hr.dat",
    "url": "https://physionet.org/files/ptb-xl/1.0.3/records500/11000/11723_hr.dat",
    "bytes": 120000,
    "sha256": "92418eaf4b6e218ff8872ff037ec432f7ecc87a39b0667784bf28398aec32bd4",
    "official_verified": true,
    "status": "ok"
  },
  {
    "dataset": "ptbxl",
    "path": "records500/09000/09338_hr.hea",
    "url": "https://physionet.org/files/ptb-xl/1.0.3/records500/09000/09338_hr.hea",
    "bytes": 607,
    "sha256": "09da2d5d70bd548445d6f0f2d196101c92fa629d27c889953f8e2d2a819aa628",
    "official_verified": true,
    "status": "ok"
  },
  {
    "dataset": "plus",
    "path": "fiducial_points/ecgdeli/03000/03241_points_lead_V6.atr",
    "url": "https://physionet.org/files/ptb-xl-plus/1.0.1/fiducial_points/ecgdeli/03000/03241_points_lead_V6.atr",
    "bytes": 2510,
    "sha256": "e84e2e2fc1580b9d3d6c3de72621e35e658ac58293daa5f3fa55962a0be31a93",
    "official_verified": true,
    "status": "ok"
  },
  {
    "dataset": "plus",
    "path": "fiducial_points/ecgdeli/11000/11723_points_lead_V6.atr",
    "url": "https://physionet.org/files/ptb-xl-plus/1.0.1/fiducial_points/ecgdeli/11000/11723_points_lead_V6.atr",
    "bytes": 2922,
    "sha256": "4ab5b47381066c77365bd7c72315722d39b560a3bf0ba08b85a9c1315d4c581b",
    "official_verified": true,
    "status": "ok"
  },
  {
    "dataset": "plus",
    "path": "fiducial_points/ecgdeli/09000/09338_points_lead_V6.atr",
    "url": "https://physionet.org/files/ptb-xl-plus/1.0.1/fiducial_points/ecgdeli/09000/09338_points_lead_V6.atr",
    "bytes": 3128,
    "sha256": "819c4bd37d8b243ecb0ffb7c346636e8dd59236d9ab78d42fada08e1b4de4d14",
    "official_verified": true,
    "status": "ok"
  },
  {
    "dataset": "ptbxl",
    "path": "records500/03000/03241_hr.dat",
    "url": "https://physionet.org/files/ptb-xl/1.0.3/records500/03000/03241_hr.dat",
    "bytes": 120000,
    "sha256": "a3b4486b125058e2a6d41d12c4ca3e024fd74f0a67e0e315efe8bb7438856fa2",
    "official_verified": true,
    "status": "ok"
  },
  {
    "dataset": "ptbxl",
    "path": "records500/09000/09338_hr.dat",
    "url": "https://physionet.org/files/ptb-xl/1.0.3/records500/09000/09338_hr.dat",
    "bytes": 120000,
    "sha256": "22fba1a3090a7f33240c4707722186078534823d466604ed4c0c38239b26e3a7",
    "official_verified": true,
    "status": "ok"
  },
  {
    "dataset": "plus",
    "path": "fiducial_points/ecgdeli/09000/09338_points_lead_V1.atr",
    "url": "https://physionet.org/files/ptb-xl-plus/1.0.1/fiducial_points/ecgdeli/09000/09338_points_lead_V1.atr",
    "bytes": 3128,
    "sha256": "cca232a8d7700bdb151de5238ff536d8c0bb7fd56df26b66ac0d6812e3cd43f2",
    "official_verified": true,
    "status": "ok"
  },
  {
    "dataset": "ptbxl",
    "path": "records500/00000/00218_hr.hea",
    "url": "https://physionet.org/files/ptb-xl/1.0.3/records500/00000/00218_hr.hea",
    "bytes": 616,
    "sha256": "5be9785d331de111a9f83582f846509819057af0ca5f056dd0c1c20e091ddf38",
    "official_verified": true,
    "status": "ok"
  },
  {
    "dataset": "ptbxl",
    "path": "records500/19000/19920_hr.hea",
    "url": "https://physionet.org/files/ptb-xl/1.0.3/records500/19000/19920_hr.hea",
    "bytes": 609,
    "sha256": "f268794b2aceea5795f1e42207ed5be3098df34bd59fdff6965d5d7792165fbd",
    "official_verified": true,
    "status": "ok"
  },
  {
    "dataset": "plus",
    "path": "fiducial_points/ecgdeli/00000/00218_points_lead_V1.atr",
    "url": "https://physionet.org/files/ptb-xl-plus/1.0.1/fiducial_points/ecgdeli/00000/00218_points_lead_V1.atr",
    "bytes": 2922,
    "sha256": "f0d92db34700ccb8960c4c5493feb566ee505093bd1d65911017b88e56f3e44a",
    "official_verified": true,
    "status": "ok"
  },
  {
    "dataset": "plus",
    "path": "fiducial_points/ecgdeli/00000/00218_points_lead_V6.atr",
    "url": "https://physionet.org/files/ptb-xl-plus/1.0.1/fiducial_points/ecgdeli/00000/00218_points_lead_V6.atr",
    "bytes": 2922,
    "sha256": "5e54af4f2dc3dcbf8a7ed07ed208b349517623f4e0d3a578ffa12e5a07c00a7e",
    "official_verified": true,
    "status": "ok"
  },
  {
    "dataset": "ptbxl",
    "path": "records500/11000/11113_hr.hea",
    "url": "https://physionet.org/files/ptb-xl/1.0.3/records500/11000/11113_hr.hea",
    "bytes": 616,
    "sha256": "36925b0f3e5c95f3fa7318b423e7a3e89e40f6e9355276dc6d8c06b0cb970c8a",
    "official_verified": true,
    "status": "ok"
  },
  {
    "dataset": "plus",
    "path": "fiducial_points/ecgdeli/19000/19920_points_lead_V6.atr",
    "url": "https://physionet.org/files/ptb-xl-plus/1.0.1/fiducial_points/ecgdeli/19000/19920_points_lead_V6.atr",
    "bytes": 2098,
    "sha256": "7ddb9c73c2038e19cb7a59d4f682a22f9441484a545d51e824682c58c7b32a95",
    "official_verified": true,
    "status": "ok"
  },
  {
    "dataset": "plus",
    "path": "fiducial_points/ecgdeli/19000/19920_points_lead_V1.atr",
    "url": "https://physionet.org/files/ptb-xl-plus/1.0.1/fiducial_points/ecgdeli/19000/19920_points_lead_V1.atr",
    "bytes": 2098,
    "sha256": "c5ff4e4da1420c0d86d2010ee18f3e733593b40e18ece4b30dee3f6237912191",
    "official_verified": true,
    "status": "ok"
  },
  {
    "dataset": "plus",
    "path": "fiducial_points/ecgdeli/11000/11113_points_lead_V1.atr",
    "url": "https://physionet.org/files/ptb-xl-plus/1.0.1/fiducial_points/ecgdeli/11000/11113_points_lead_V1.atr",
    "bytes": 2510,
    "sha256": "6fca1d93fcee7a4d029d42ce9547f6faccc1d3387b8354a0c0c6457e5fdc08ff",
    "official_verified": true,
    "status": "ok"
  },
  {
    "dataset": "ptbxl",
    "path": "records500/00000/00218_hr.dat",
    "url": "https://physionet.org/files/ptb-xl/1.0.3/records500/00000/00218_hr.dat",
    "bytes": 120000,
    "sha256": "f788c02ef31c45946a0762a6232d1d803dc1f8b57a717c052614d948dc3da9ac",
    "official_verified": true,
    "status": "ok"
  },
  {
    "dataset": "ptbxl",
    "path": "records500/19000/19920_hr.dat",
    "url": "https://physionet.org/files/ptb-xl/1.0.3/records500/19000/19920_hr.dat",
    "bytes": 120000,
    "sha256": "cfd3808affdff994da918829fa9dcb9382769a2b1aa63c7efa4edfa4c9d9e4c0",
    "official_verified": true,
    "status": "ok"
  },
  {
    "dataset": "ptbxl",
    "path": "records500/11000/11418_hr.hea",
    "url": "https://physionet.org/files/ptb-xl/1.0.3/records500/11000/11418_hr.hea",
    "bytes": 608,
    "sha256": "d92c165e25e8e3914d2af94e0351ac1d6b9cd94aaa4938239cbb5f20ddde8cc8",
    "official_verified": true,
    "status": "ok"
  },
  {
    "dataset": "ptbxl",
    "path": "records500/11000/11113_hr.dat",
    "url": "https://physionet.org/files/ptb-xl/1.0.3/records500/11000/11113_hr.dat",
    "bytes": 120000,
    "sha256": "8ef40621e30206e7ef4c71fba41ab9ad08d68af63fa589c29c3c866ecf073c3b",
    "official_verified": true,
    "status": "ok"
  },
  {
    "dataset": "plus",
    "path": "fiducial_points/ecgdeli/11000/11418_points_lead_V1.atr",
    "url": "https://physionet.org/files/ptb-xl-plus/1.0.1/fiducial_points/ecgdeli/11000/11418_points_lead_V1.atr",
    "bytes": 3128,
    "sha256": "df5cdf11a63e348b3951df87c804382c097832d806d8515dcf7a1882cbb9fe01",
    "official_verified": true,
    "status": "ok"
  },
  {
    "dataset": "plus",
    "path": "fiducial_points/ecgdeli/11000/11113_points_lead_V6.atr",
    "url": "https://physionet.org/files/ptb-xl-plus/1.0.1/fiducial_points/ecgdeli/11000/11113_points_lead_V6.atr",
    "bytes": 2510,
    "sha256": "8c00f272014dae1adc49314d206f5293cd0aa52a6120e8d6bdd158214a57f383",
    "official_verified": true,
    "status": "ok"
  },
  {
    "dataset": "ptbxl",
    "path": "records500/02000/02083_hr.hea",
    "url": "https://physionet.org/files/ptb-xl/1.0.3/records500/02000/02083_hr.hea",
    "bytes": 610,
    "sha256": "52a38659b7b710b7510bf520d49953f13b2202f0177164d0af38a402d27a7203",
    "official_verified": true,
    "status": "ok"
  },
  {
    "dataset": "plus",
    "path": "fiducial_points/ecgdeli/02000/02083_points_lead_V1.atr",
    "url": "https://physionet.org/files/ptb-xl-plus/1.0.1/fiducial_points/ecgdeli/02000/02083_points_lead_V1.atr",
    "bytes": 2304,
    "sha256": "028af0614dfcfb0ec2da984e22737cb2bd3a849814e2bb65f9cad3af1929b492",
    "official_verified": true,
    "status": "ok"
  },
  {
    "dataset": "ptbxl",
    "path": "records500/11000/11418_hr.dat",
    "url": "https://physionet.org/files/ptb-xl/1.0.3/records500/11000/11418_hr.dat",
    "bytes": 120000,
    "sha256": "abad4f834bf0161998239c0dc1a913d066d16b74bc98c69497de77311d917667",
    "official_verified": true,
    "status": "ok"
  },
  {
    "dataset": "plus",
    "path": "fiducial_points/ecgdeli/02000/02083_points_lead_V6.atr",
    "url": "https://physionet.org/files/ptb-xl-plus/1.0.1/fiducial_points/ecgdeli/02000/02083_points_lead_V6.atr",
    "bytes": 2304,
    "sha256": "391b8f0a4d4f5a216fbbc0dca7bab86e74503f58b42fb6727474b257b3e6bd9c",
    "official_verified": true,
    "status": "ok"
  },
  {
    "dataset": "ptbxl",
    "path": "records500/07000/07797_hr.hea",
    "url": "https://physionet.org/files/ptb-xl/1.0.3/records500/07000/07797_hr.hea",
    "bytes": 603,
    "sha256": "7163d8d6a5adbee4fb249b5ce39052bc7d0d73c559da3c3b16735fdc8cc70f24",
    "official_verified": true,
    "status": "ok"
  },
  {
    "dataset": "ptbxl",
    "path": "records500/02000/02083_hr.dat",
    "url": "https://physionet.org/files/ptb-xl/1.0.3/records500/02000/02083_hr.dat",
    "bytes": 120000,
    "sha256": "bbb5af84572b5474e746cafc796d3be8fb3845fec612288c15274be6b80c55db",
    "official_verified": true,
    "status": "ok"
  },
  {
    "dataset": "plus",
    "path": "fiducial_points/ecgdeli/11000/11418_points_lead_V6.atr",
    "url": "https://physionet.org/files/ptb-xl-plus/1.0.1/fiducial_points/ecgdeli/11000/11418_points_lead_V6.atr",
    "bytes": 3128,
    "sha256": "2fe9c3a01b16354672766e163e44c30b8497af2fa67d73ff0bc872c296fd5d4e",
    "official_verified": true,
    "status": "ok"
  },
  {
    "dataset": "plus",
    "path": "fiducial_points/ecgdeli/07000/07797_points_lead_V6.atr",
    "url": "https://physionet.org/files/ptb-xl-plus/1.0.1/fiducial_points/ecgdeli/07000/07797_points_lead_V6.atr",
    "bytes": 2304,
    "sha256": "e9c39890461a3cbc0436ad9f6321cccf72e13a868e200cc13082c2dd68041b38",
    "official_verified": true,
    "status": "ok"
  },
  {
    "dataset": "plus",
    "path": "fiducial_points/ecgdeli/04000/04900_points_lead_V1.atr",
    "url": "https://physionet.org/files/ptb-xl-plus/1.0.1/fiducial_points/ecgdeli/04000/04900_points_lead_V1.atr",
    "bytes": 2716,
    "sha256": "ccf4e452cfb7cb6420236a5e342ed1f5858939a9ae7940f881734d0984102182",
    "official_verified": true,
    "status": "ok"
  },
  {
    "dataset": "plus",
    "path": "fiducial_points/ecgdeli/04000/04900_points_lead_V6.atr",
    "url": "https://physionet.org/files/ptb-xl-plus/1.0.1/fiducial_points/ecgdeli/04000/04900_points_lead_V6.atr",
    "bytes": 2716,
    "sha256": "9ef86eda5f99dbbde58dafc5130d1d50ea6418ac0eb57ffbaf526d28d8a4677c",
    "official_verified": true,
    "status": "ok"
  },
  {
    "dataset": "ptbxl",
    "path": "records500/04000/04900_hr.hea",
    "url": "https://physionet.org/files/ptb-xl/1.0.3/records500/04000/04900_hr.hea",
    "bytes": 616,
    "sha256": "927bbb54a56e41763c2292b17792911bfcd10ce210c99ea90780bb6a88bd0063",
    "official_verified": true,
    "status": "ok"
  },
  {
    "dataset": "ptbxl",
    "path": "records500/07000/07797_hr.dat",
    "url": "https://physionet.org/files/ptb-xl/1.0.3/records500/07000/07797_hr.dat",
    "bytes": 120000,
    "sha256": "362a6c9bb9497b9ed5ea3390c9cd752e125eb44ff2150fa056071db3e3a359e5",
    "official_verified": true,
    "status": "ok"
  },
  {
    "dataset": "plus",
    "path": "fiducial_points/ecgdeli/07000/07797_points_lead_V1.atr",
    "url": "https://physionet.org/files/ptb-xl-plus/1.0.1/fiducial_points/ecgdeli/07000/07797_points_lead_V1.atr",
    "bytes": 2304,
    "sha256": "3f120f9e0ee348df3b17dd7d43e2814577c158c71d1f09163f3d290a4532cebf",
    "official_verified": true,
    "status": "ok"
  },
  {
    "dataset": "ptbxl",
    "path": "records500/18000/18888_hr.hea",
    "url": "https://physionet.org/files/ptb-xl/1.0.3/records500/18000/18888_hr.hea",
    "bytes": 612,
    "sha256": "9cc4c09e6747e7b9fc0dc7ab8878ead31dbb8fc3e2bb94b231b02b2aad239ed2",
    "official_verified": true,
    "status": "ok"
  },
  {
    "dataset": "ptbxl",
    "path": "records500/04000/04900_hr.dat",
    "url": "https://physionet.org/files/ptb-xl/1.0.3/records500/04000/04900_hr.dat",
    "bytes": 120000,
    "sha256": "b64028bf93c48f58d229b1a922006be2c26c6252b701425c9c9dcdc46862de68",
    "official_verified": true,
    "status": "ok"
  },
  {
    "dataset": "plus",
    "path": "fiducial_points/ecgdeli/18000/18888_points_lead_V6.atr",
    "url": "https://physionet.org/files/ptb-xl-plus/1.0.1/fiducial_points/ecgdeli/18000/18888_points_lead_V6.atr",
    "bytes": 3746,
    "sha256": "cee8ed07de36c53a95aaf1fd3c6420c8a00249854dcab9670183a6c1f9edf315",
    "official_verified": true,
    "status": "ok"
  },
  {
    "dataset": "ptbxl",
    "path": "records500/03000/03712_hr.hea",
    "url": "https://physionet.org/files/ptb-xl/1.0.3/records500/03000/03712_hr.hea",
    "bytes": 612,
    "sha256": "3095368f8af575a13c5443a49b6cee70850c0311ada6976b928e6058e7c82399",
    "official_verified": true,
    "status": "ok"
  },
  {
    "dataset": "ptbxl",
    "path": "records500/18000/18888_hr.dat",
    "url": "https://physionet.org/files/ptb-xl/1.0.3/records500/18000/18888_hr.dat",
    "bytes": 120000,
    "sha256": "c636fbe7810d12d82d60eb403d176a58a108a5d361bd68e4c746caa0b4297f22",
    "official_verified": true,
    "status": "ok"
  },
  {
    "dataset": "ptbxl",
    "path": "records500/16000/16355_hr.hea",
    "url": "https://physionet.org/files/ptb-xl/1.0.3/records500/16000/16355_hr.hea",
    "bytes": 608,
    "sha256": "387fc212fee356029abaa0f6e3fc295b71cab0909c8c56cca26be010f4fe846b",
    "official_verified": true,
    "status": "ok"
  },
  {
    "dataset": "plus",
    "path": "fiducial_points/ecgdeli/18000/18888_points_lead_V1.atr",
    "url": "https://physionet.org/files/ptb-xl-plus/1.0.1/fiducial_points/ecgdeli/18000/18888_points_lead_V1.atr",
    "bytes": 3746,
    "sha256": "624cbfc80cb9693904e76cb3d2693c2e1897e26af09c3c07a104950687335328",
    "official_verified": true,
    "status": "ok"
  },
  {
    "dataset": "plus",
    "path": "fiducial_points/ecgdeli/03000/03712_points_lead_V6.atr",
    "url": "https://physionet.org/files/ptb-xl-plus/1.0.1/fiducial_points/ecgdeli/03000/03712_points_lead_V6.atr",
    "bytes": 2716,
    "sha256": "bde3a422c47dd76341f8f0731887cb69c730a45d8c86cee194dde1c9dea9d9f6",
    "official_verified": true,
    "status": "ok"
  },
  {
    "dataset": "plus",
    "path": "fiducial_points/ecgdeli/16000/16355_points_lead_V1.atr",
    "url": "https://physionet.org/files/ptb-xl-plus/1.0.1/fiducial_points/ecgdeli/16000/16355_points_lead_V1.atr",
    "bytes": 1892,
    "sha256": "5f37f0fe7a691e4ac2d0f98d0749710f00dd4ec1cd9c75bb9a83712beed72882",
    "official_verified": true,
    "status": "ok"
  },
  {
    "dataset": "ptbxl",
    "path": "records500/03000/03712_hr.dat",
    "url": "https://physionet.org/files/ptb-xl/1.0.3/records500/03000/03712_hr.dat",
    "bytes": 120000,
    "sha256": "763179189d3943f1623ef50ab7903fefcd16d665c0ea3aafb451c510b0660595",
    "official_verified": true,
    "status": "ok"
  },
  {
    "dataset": "plus",
    "path": "fiducial_points/ecgdeli/03000/03712_points_lead_V1.atr",
    "url": "https://physionet.org/files/ptb-xl-plus/1.0.1/fiducial_points/ecgdeli/03000/03712_points_lead_V1.atr",
    "bytes": 2716,
    "sha256": "1d8457440adf427b5284466b2b408f3c1870cce79b3cad9ab1437c17282de7c3",
    "official_verified": true,
    "status": "ok"
  },
  {
    "dataset": "plus",
    "path": "fiducial_points/ecgdeli/16000/16355_points_lead_V6.atr",
    "url": "https://physionet.org/files/ptb-xl-plus/1.0.1/fiducial_points/ecgdeli/16000/16355_points_lead_V6.atr",
    "bytes": 1892,
    "sha256": "636f88b57c656ecb9296006757c8f0cb69b65dd6583bc1e9a2213640b1a2567e",
    "official_verified": true,
    "status": "ok"
  },
  {
    "dataset": "ptbxl",
    "path": "records500/02000/02221_hr.hea",
    "url": "https://physionet.org/files/ptb-xl/1.0.3/records500/02000/02221_hr.hea",
    "bytes": 608,
    "sha256": "5f6bbf7e5d5086445318b6c45dbb520c0832dc50b61b4658f5504b9e3f6156c3",
    "official_verified": true,
    "status": "ok"
  },
  {
    "dataset": "plus",
    "path": "fiducial_points/ecgdeli/02000/02221_points_lead_V1.atr",
    "url": "https://physionet.org/files/ptb-xl-plus/1.0.1/fiducial_points/ecgdeli/02000/02221_points_lead_V1.atr",
    "bytes": 2716,
    "sha256": "5c586356663677acf58c2acc1027161c6c07c2b1b3ca178dce2a26c432ec0b40",
    "official_verified": true,
    "status": "ok"
  },
  {
    "dataset": "ptbxl",
    "path": "records500/18000/18202_hr.hea",
    "url": "https://physionet.org/files/ptb-xl/1.0.3/records500/18000/18202_hr.hea",
    "bytes": 610,
    "sha256": "c427d5062067301b23da1d114b297f9c30f92f45f06e2072a3155e0a6bc1e66c",
    "official_verified": true,
    "status": "ok"
  },
  {
    "dataset": "plus",
    "path": "fiducial_points/ecgdeli/02000/02221_points_lead_V6.atr",
    "url": "https://physionet.org/files/ptb-xl-plus/1.0.1/fiducial_points/ecgdeli/02000/02221_points_lead_V6.atr",
    "bytes": 2716,
    "sha256": "fc254d42d9e9d6e530bf7dd36a316cb8c5d4e18170a09b363e734388fcdbdb70",
    "official_verified": true,
    "status": "ok"
  },
  {
    "dataset": "plus",
    "path": "fiducial_points/ecgdeli/18000/18202_points_lead_V1.atr",
    "url": "https://physionet.org/files/ptb-xl-plus/1.0.1/fiducial_points/ecgdeli/18000/18202_points_lead_V1.atr",
    "bytes": 2304,
    "sha256": "d516bf6e47cf229a6b92106e743757988673defdae6f28b9a36ae0d33a34c7a1",
    "official_verified": true,
    "status": "ok"
  },
  {
    "dataset": "plus",
    "path": "fiducial_points/ecgdeli/18000/18202_points_lead_V6.atr",
    "url": "https://physionet.org/files/ptb-xl-plus/1.0.1/fiducial_points/ecgdeli/18000/18202_points_lead_V6.atr",
    "bytes": 2304,
    "sha256": "646fbe264e699c043520e2de98fdd19c22b0a5ddc7459c81918ff6bc6fec43ca",
    "official_verified": true,
    "status": "ok"
  },
  {
    "dataset": "ptbxl",
    "path": "records500/09000/09229_hr.hea",
    "url": "https://physionet.org/files/ptb-xl/1.0.3/records500/09000/09229_hr.hea",
    "bytes": 618,
    "sha256": "dbba22130c567c5598f3f47a1c6592ff68f1306849fc5a9f69076af6463afed3",
    "official_verified": true,
    "status": "ok"
  },
  {
    "dataset": "plus",
    "path": "fiducial_points/ecgdeli/07000/07819_points_lead_V6.atr",
    "url": "https://physionet.org/files/ptb-xl-plus/1.0.1/fiducial_points/ecgdeli/07000/07819_points_lead_V6.atr",
    "bytes": 2098,
    "sha256": "997ad5fa9bf70e235f385b1c9012fa8c27b7483c86790c4e0fc9172fcbc89c25",
    "official_verified": true,
    "status": "ok"
  },
  {
    "dataset": "ptbxl",
    "path": "records500/07000/07819_hr.hea",
    "url": "https://physionet.org/files/ptb-xl/1.0.3/records500/07000/07819_hr.hea",
    "bytes": 610,
    "sha256": "caa82e9ba8a955b7b8051bcdbe3f5943fef8b57a637bfc39d1a620ebc2b7dbe0",
    "official_verified": true,
    "status": "ok"
  },
  {
    "dataset": "plus",
    "path": "fiducial_points/ecgdeli/07000/07819_points_lead_V1.atr",
    "url": "https://physionet.org/files/ptb-xl-plus/1.0.1/fiducial_points/ecgdeli/07000/07819_points_lead_V1.atr",
    "bytes": 2098,
    "sha256": "de6ff50969cb9b05907167ee58eb5b4a70390845d150bbbf9a934cd8b040104c",
    "official_verified": true,
    "status": "ok"
  },
  {
    "dataset": "ptbxl",
    "path": "records500/02000/02221_hr.dat",
    "url": "https://physionet.org/files/ptb-xl/1.0.3/records500/02000/02221_hr.dat",
    "bytes": 120000,
    "sha256": "3c8b06abadae96fdc76dca6ec6893eea60d32a2206092f6eaf22ca6b2e47f732",
    "official_verified": true,
    "status": "ok"
  },
  {
    "dataset": "ptbxl",
    "path": "records500/16000/16149_hr.hea",
    "url": "https://physionet.org/files/ptb-xl/1.0.3/records500/16000/16149_hr.hea",
    "bytes": 615,
    "sha256": "2975bb80fa9ddd8e5fdce6b50e27d0933df4d22094aa66b77567e7ac7384a4c3",
    "official_verified": true,
    "status": "ok"
  },
  {
    "dataset": "plus",
    "path": "fiducial_points/ecgdeli/09000/09229_points_lead_V1.atr",
    "url": "https://physionet.org/files/ptb-xl-plus/1.0.1/fiducial_points/ecgdeli/09000/09229_points_lead_V1.atr",
    "bytes": 3128,
    "sha256": "f8a4470727adc25f7cf0f05cd17b249fe26f45e9c4f901bb8e8b59173a516da2",
    "official_verified": true,
    "status": "ok"
  },
  {
    "dataset": "ptbxl",
    "path": "records500/07000/07819_hr.dat",
    "url": "https://physionet.org/files/ptb-xl/1.0.3/records500/07000/07819_hr.dat",
    "bytes": 120000,
    "sha256": "e953390602a72da358064ce41a3efbd1efe771ff036a7ab2197f351fcf221914",
    "official_verified": true,
    "status": "ok"
  },
  {
    "dataset": "ptbxl",
    "path": "records500/16000/16355_hr.dat",
    "url": "https://physionet.org/files/ptb-xl/1.0.3/records500/16000/16355_hr.dat",
    "bytes": 120000,
    "sha256": "bef377e27ee54456167be9da4b51f3f7e955ebb40c46e5898fdc185b7f5180bf",
    "official_verified": true,
    "status": "ok"
  },
  {
    "dataset": "plus",
    "path": "fiducial_points/ecgdeli/09000/09229_points_lead_V6.atr",
    "url": "https://physionet.org/files/ptb-xl-plus/1.0.1/fiducial_points/ecgdeli/09000/09229_points_lead_V6.atr",
    "bytes": 3128,
    "sha256": "6b4ec361ae0d6ef19c1a39c44b2f367f6c2d735e1d7eab65a81d77bb5246c625",
    "official_verified": true,
    "status": "ok"
  },
  {
    "dataset": "ptbxl",
    "path": "records500/09000/09229_hr.dat",
    "url": "https://physionet.org/files/ptb-xl/1.0.3/records500/09000/09229_hr.dat",
    "bytes": 120000,
    "sha256": "d69969d3870b1101c025232c98f8cc3bc399fd928bb4a345a52f10c57c5c8f07",
    "official_verified": true,
    "status": "ok"
  },
  {
    "dataset": "ptbxl",
    "path": "records500/18000/18202_hr.dat",
    "url": "https://physionet.org/files/ptb-xl/1.0.3/records500/18000/18202_hr.dat",
    "bytes": 120000,
    "sha256": "87c0d167e2b16904e0d1cf54f665c2da1a5857e759a933b5e96320f5fbaae568",
    "official_verified": true,
    "status": "ok"
  },
  {
    "dataset": "ptbxl",
    "path": "records500/17000/17404_hr.hea",
    "url": "https://physionet.org/files/ptb-xl/1.0.3/records500/17000/17404_hr.hea",
    "bytes": 611,
    "sha256": "0e9a309c54f69dd29499b29a2abcb204c1378af843a606519900379afbed6c45",
    "official_verified": true,
    "status": "ok"
  },
  {
    "dataset": "ptbxl",
    "path": "records500/16000/16149_hr.dat",
    "url": "https://physionet.org/files/ptb-xl/1.0.3/records500/16000/16149_hr.dat",
    "bytes": 120000,
    "sha256": "0ed45dbc7759bdf01050f853a6db87da67091efb76f2b6139a8746e7e1ba5e60",
    "official_verified": true,
    "status": "ok"
  },
  {
    "dataset": "plus",
    "path": "fiducial_points/ecgdeli/17000/17404_points_lead_V6.atr",
    "url": "https://physionet.org/files/ptb-xl-plus/1.0.1/fiducial_points/ecgdeli/17000/17404_points_lead_V6.atr",
    "bytes": 2304,
    "sha256": "fd24cb5f41f5e24a57389324c8a107574aa11bc0bc808ad46db7fc7248709d34",
    "official_verified": true,
    "status": "ok"
  },
  {
    "dataset": "ptbxl",
    "path": "records500/06000/06337_hr.hea",
    "url": "https://physionet.org/files/ptb-xl/1.0.3/records500/06000/06337_hr.hea",
    "bytes": 608,
    "sha256": "f18b73fc2162d2300a2f7b7b609f4cc722404336509bcbac538edde35a58cf3f",
    "official_verified": true,
    "status": "ok"
  },
  {
    "dataset": "plus",
    "path": "fiducial_points/ecgdeli/16000/16149_points_lead_V1.atr",
    "url": "https://physionet.org/files/ptb-xl-plus/1.0.1/fiducial_points/ecgdeli/16000/16149_points_lead_V1.atr",
    "bytes": 2304,
    "sha256": "c38f0ffb7febedf55b76f8a87fb9fa80bd4f0177b11d7540757d2b02e881d2c4",
    "official_verified": true,
    "status": "ok"
  },
  {
    "dataset": "plus",
    "path": "fiducial_points/ecgdeli/17000/17404_points_lead_V1.atr",
    "url": "https://physionet.org/files/ptb-xl-plus/1.0.1/fiducial_points/ecgdeli/17000/17404_points_lead_V1.atr",
    "bytes": 2304,
    "sha256": "9131bf9c482082717f5555b80560ba5d9c35bef91b3902930b4a5db2a6c3da50",
    "official_verified": true,
    "status": "ok"
  },
  {
    "dataset": "plus",
    "path": "fiducial_points/ecgdeli/06000/06337_points_lead_V6.atr",
    "url": "https://physionet.org/files/ptb-xl-plus/1.0.1/fiducial_points/ecgdeli/06000/06337_points_lead_V6.atr",
    "bytes": 2098,
    "sha256": "c4bad8263c675777f5ba1dc830011e212e5de291bfdf798666c54729f3da7777",
    "official_verified": true,
    "status": "ok"
  },
  {
    "dataset": "plus",
    "path": "fiducial_points/ecgdeli/11000/11842_points_lead_V1.atr",
    "url": "https://physionet.org/files/ptb-xl-plus/1.0.1/fiducial_points/ecgdeli/11000/11842_points_lead_V1.atr",
    "bytes": 3128,
    "sha256": "a1000f65074295beeb86f3bc48ba0f9decac172c1b0778b4d1a3f8ada33f8708",
    "official_verified": true,
    "status": "ok"
  },
  {
    "dataset": "ptbxl",
    "path": "records500/11000/11842_hr.hea",
    "url": "https://physionet.org/files/ptb-xl/1.0.3/records500/11000/11842_hr.hea",
    "bytes": 608,
    "sha256": "59547f137b2aed4b3cb137a1b505c2a4c6006c02daed4c14ffd0091a7c5b71e1",
    "official_verified": true,
    "status": "ok"
  },
  {
    "dataset": "plus",
    "path": "fiducial_points/ecgdeli/06000/06337_points_lead_V1.atr",
    "url": "https://physionet.org/files/ptb-xl-plus/1.0.1/fiducial_points/ecgdeli/06000/06337_points_lead_V1.atr",
    "bytes": 2098,
    "sha256": "9d85a06b8cecdbea4c3ce137135f4ddeff4c865df34921b6997881648379b6a4",
    "official_verified": true,
    "status": "ok"
  },
  {
    "dataset": "plus",
    "path": "fiducial_points/ecgdeli/16000/16149_points_lead_V6.atr",
    "url": "https://physionet.org/files/ptb-xl-plus/1.0.1/fiducial_points/ecgdeli/16000/16149_points_lead_V6.atr",
    "bytes": 2304,
    "sha256": "8e5117165c48014b5ffb737ce04029b828b995aed9f8f71c7d716e3ca2201a75",
    "official_verified": true,
    "status": "ok"
  },
  {
    "dataset": "ptbxl",
    "path": "records500/15000/15841_hr.hea",
    "url": "https://physionet.org/files/ptb-xl/1.0.3/records500/15000/15841_hr.hea",
    "bytes": 608,
    "sha256": "b22890f1379df8d40013604c624276d67ebf54b051967c9be37668fe0e1941f4",
    "official_verified": true,
    "status": "ok"
  },
  {
    "dataset": "plus",
    "path": "fiducial_points/ecgdeli/11000/11842_points_lead_V6.atr",
    "url": "https://physionet.org/files/ptb-xl-plus/1.0.1/fiducial_points/ecgdeli/11000/11842_points_lead_V6.atr",
    "bytes": 3128,
    "sha256": "b276b213eeb856c4d0a19ca0e110caa17127dc851f7641e17aaee1c12e9b5fea",
    "official_verified": true,
    "status": "ok"
  },
  {
    "dataset": "plus",
    "path": "fiducial_points/ecgdeli/15000/15841_points_lead_V6.atr",
    "url": "https://physionet.org/files/ptb-xl-plus/1.0.1/fiducial_points/ecgdeli/15000/15841_points_lead_V6.atr",
    "bytes": 2510,
    "sha256": "70d7ba58b36a6d5ee3a70148258ff4ff8c4f905147429f7605caf89f568e5786",
    "official_verified": true,
    "status": "ok"
  },
  {
    "dataset": "plus",
    "path": "fiducial_points/ecgdeli/15000/15841_points_lead_V1.atr",
    "url": "https://physionet.org/files/ptb-xl-plus/1.0.1/fiducial_points/ecgdeli/15000/15841_points_lead_V1.atr",
    "bytes": 2510,
    "sha256": "9dfff1e479784dd11b458dd8bc92332135c503b7244935ac3e886c127b301d4f",
    "official_verified": true,
    "status": "ok"
  },
  {
    "dataset": "ptbxl",
    "path": "records500/17000/17404_hr.dat",
    "url": "https://physionet.org/files/ptb-xl/1.0.3/records500/17000/17404_hr.dat",
    "bytes": 120000,
    "sha256": "0285f1f35bd2526548df0acdfa4f766e590bc060e388fe06ccd9b83ceca6fbbb",
    "official_verified": true,
    "status": "ok"
  },
  {
    "dataset": "ptbxl",
    "path": "records500/06000/06337_hr.dat",
    "url": "https://physionet.org/files/ptb-xl/1.0.3/records500/06000/06337_hr.dat",
    "bytes": 120000,
    "sha256": "b9317f1944e57d07046f915a646a2d51f30469f4df22abbec87b391899b50a7a",
    "official_verified": true,
    "status": "ok"
  },
  {
    "dataset": "ptbxl",
    "path": "records500/11000/11842_hr.dat",
    "url": "https://physionet.org/files/ptb-xl/1.0.3/records500/11000/11842_hr.dat",
    "bytes": 120000,
    "sha256": "cb5a968f52d4d8565bbf05738874abb1969977714275faa69d5e9b1eb408b346",
    "official_verified": true,
    "status": "ok"
  },
  {
    "dataset": "ptbxl",
    "path": "records500/11000/11490_hr.hea",
    "url": "https://physionet.org/files/ptb-xl/1.0.3/records500/11000/11490_hr.hea",
    "bytes": 606,
    "sha256": "1948f97ede7872e6b7f1daab1ce03d86146738045fc5de62a51aab7c0c89f7de",
    "official_verified": true,
    "status": "ok"
  },
  {
    "dataset": "ptbxl",
    "path": "records500/15000/15841_hr.dat",
    "url": "https://physionet.org/files/ptb-xl/1.0.3/records500/15000/15841_hr.dat",
    "bytes": 120000,
    "sha256": "2ab5f44309094dc0d02be05b21879f28ebf38e694a6494c2a9992897b7db189b",
    "official_verified": true,
    "status": "ok"
  },
  {
    "dataset": "plus",
    "path": "fiducial_points/ecgdeli/11000/11490_points_lead_V1.atr",
    "url": "https://physionet.org/files/ptb-xl-plus/1.0.1/fiducial_points/ecgdeli/11000/11490_points_lead_V1.atr",
    "bytes": 1686,
    "sha256": "d877ea9a35d4adda07c95c9eadd4a3ca27503162c7b84ee0ec883dd6377804a8",
    "official_verified": true,
    "status": "ok"
  },
  {
    "dataset": "plus",
    "path": "fiducial_points/ecgdeli/11000/11490_points_lead_V6.atr",
    "url": "https://physionet.org/files/ptb-xl-plus/1.0.1/fiducial_points/ecgdeli/11000/11490_points_lead_V6.atr",
    "bytes": 1686,
    "sha256": "49f6702f262fdb832a689fa3be245aadcdda7c07093165a40c0290daaf49ff98",
    "official_verified": true,
    "status": "ok"
  },
  {
    "dataset": "plus",
    "path": "fiducial_points/ecgdeli/15000/15810_points_lead_V1.atr",
    "url": "https://physionet.org/files/ptb-xl-plus/1.0.1/fiducial_points/ecgdeli/15000/15810_points_lead_V1.atr",
    "bytes": 2098,
    "sha256": "73ae2f0b1c39d64b0b5bcaf7e1b48d1181365f578435ec6cc3052f125de63ac5",
    "official_verified": true,
    "status": "ok"
  },
  {
    "dataset": "ptbxl",
    "path": "records500/11000/11490_hr.dat",
    "url": "https://physionet.org/files/ptb-xl/1.0.3/records500/11000/11490_hr.dat",
    "bytes": 120000,
    "sha256": "e93aa2ce8658cc85dcbf74d9c55839bf9cce8388948c2d250615493758526b58",
    "official_verified": true,
    "status": "ok"
  },
  {
    "dataset": "plus",
    "path": "fiducial_points/ecgdeli/01000/01850_points_lead_V6.atr",
    "url": "https://physionet.org/files/ptb-xl-plus/1.0.1/fiducial_points/ecgdeli/01000/01850_points_lead_V6.atr",
    "bytes": 3334,
    "sha256": "c45f209eeefaba37ed56d6a58e7732de1e0c61d914b7bc8d41e951093c909355",
    "official_verified": true,
    "status": "ok"
  },
  {
    "dataset": "ptbxl",
    "path": "records500/01000/01850_hr.hea",
    "url": "https://physionet.org/files/ptb-xl/1.0.3/records500/01000/01850_hr.hea",
    "bytes": 613,
    "sha256": "b46256b89cddf8691315c9cc18758c207ee2912df0ef062ccf9af720d7eb6855",
    "official_verified": true,
    "status": "ok"
  },
  {
    "dataset": "ptbxl",
    "path": "records500/01000/01850_hr.dat",
    "url": "https://physionet.org/files/ptb-xl/1.0.3/records500/01000/01850_hr.dat",
    "bytes": 120000,
    "sha256": "5a72d453787cab6b22036201add451c4cdeeb16b19a8a66c93049d427ed189be",
    "official_verified": true,
    "status": "ok"
  },
  {
    "dataset": "ptbxl",
    "path": "records500/15000/15810_hr.hea",
    "url": "https://physionet.org/files/ptb-xl/1.0.3/records500/15000/15810_hr.hea",
    "bytes": 610,
    "sha256": "0b5133263b02522a4e03ac57287902c91f895ac7f7426e15e0343dcc66fd8005",
    "official_verified": true,
    "status": "ok"
  },
  {
    "dataset": "plus",
    "path": "fiducial_points/ecgdeli/01000/01850_points_lead_V1.atr",
    "url": "https://physionet.org/files/ptb-xl-plus/1.0.1/fiducial_points/ecgdeli/01000/01850_points_lead_V1.atr",
    "bytes": 3334,
    "sha256": "2b8ee9b984957032758094af6f7e711ca38d20cf54a6308c8c55500cfddfc36e",
    "official_verified": true,
    "status": "ok"
  },
  {
    "dataset": "plus",
    "path": "fiducial_points/ecgdeli/15000/15810_points_lead_V6.atr",
    "url": "https://physionet.org/files/ptb-xl-plus/1.0.1/fiducial_points/ecgdeli/15000/15810_points_lead_V6.atr",
    "bytes": 2098,
    "sha256": "c37fa1c63fefab424de085283523fa94c7740516ac8ff1b9e9d06a58147c5413",
    "official_verified": true,
    "status": "ok"
  },
  {
    "dataset": "ptbxl",
    "path": "records500/19000/19661_hr.hea",
    "url": "https://physionet.org/files/ptb-xl/1.0.3/records500/19000/19661_hr.hea",
    "bytes": 614,
    "sha256": "2aacc32df2769ac67f210e8595bb01c701b314c6b8bd7e2c9566d922ed9b43de",
    "official_verified": true,
    "status": "ok"
  },
  {
    "dataset": "ptbxl",
    "path": "records500/00000/00569_hr.hea",
    "url": "https://physionet.org/files/ptb-xl/1.0.3/records500/00000/00569_hr.hea",
    "bytes": 622,
    "sha256": "e3f7755c0e8133bdf72bcb627afa8bf01b43c801c58f73410e93a2d7e287f326",
    "official_verified": true,
    "status": "ok"
  },
  {
    "dataset": "ptbxl",
    "path": "records500/15000/15810_hr.dat",
    "url": "https://physionet.org/files/ptb-xl/1.0.3/records500/15000/15810_hr.dat",
    "bytes": 120000,
    "sha256": "a9f73d83c9b783df2789abaf6a25ab038b12f81935bb8fa201111f5c502d6390",
    "official_verified": true,
    "status": "ok"
  },
  {
    "dataset": "plus",
    "path": "fiducial_points/ecgdeli/19000/19661_points_lead_V1.atr",
    "url": "https://physionet.org/files/ptb-xl-plus/1.0.1/fiducial_points/ecgdeli/19000/19661_points_lead_V1.atr",
    "bytes": 1892,
    "sha256": "78524fb1de72d2a41addfd9cdd47c5256e48dd889bcd6a05b8e9c0bb2575f3aa",
    "official_verified": true,
    "status": "ok"
  },
  {
    "dataset": "plus",
    "path": "fiducial_points/ecgdeli/19000/19661_points_lead_V6.atr",
    "url": "https://physionet.org/files/ptb-xl-plus/1.0.1/fiducial_points/ecgdeli/19000/19661_points_lead_V6.atr",
    "bytes": 1892,
    "sha256": "a42644ef190085d48ac21c3dabd83695b9dc625e7d1210f9dcf1d481994ca811",
    "official_verified": true,
    "status": "ok"
  },
  {
    "dataset": "ptbxl",
    "path": "records500/19000/19661_hr.dat",
    "url": "https://physionet.org/files/ptb-xl/1.0.3/records500/19000/19661_hr.dat",
    "bytes": 120000,
    "sha256": "22fb85cdb93583eafa9934f4e9f7a110167160e05808a5e1536d1ede96fe2a53",
    "official_verified": true,
    "status": "ok"
  },
  {
    "dataset": "plus",
    "path": "fiducial_points/ecgdeli/00000/00569_points_lead_V1.atr",
    "url": "https://physionet.org/files/ptb-xl-plus/1.0.1/fiducial_points/ecgdeli/00000/00569_points_lead_V1.atr",
    "bytes": 3334,
    "sha256": "e1373d0fd85290c47e431ee3630392de7682014b1a444802edf1d31a78fab3c6",
    "official_verified": true,
    "status": "ok"
  },
  {
    "dataset": "plus",
    "path": "fiducial_points/ecgdeli/00000/00569_points_lead_V6.atr",
    "url": "https://physionet.org/files/ptb-xl-plus/1.0.1/fiducial_points/ecgdeli/00000/00569_points_lead_V6.atr",
    "bytes": 3334,
    "sha256": "f0d6c7c509cff13065817e8d09f3f531e9d7d327b1c7d084914eea2a7873a0b9",
    "official_verified": true,
    "status": "ok"
  },
  {
    "dataset": "plus",
    "path": "fiducial_points/ecgdeli/08000/08504_points_lead_V1.atr",
    "url": "https://physionet.org/files/ptb-xl-plus/1.0.1/fiducial_points/ecgdeli/08000/08504_points_lead_V1.atr",
    "bytes": 2304,
    "sha256": "808c6fef2b8f38383f90062ae8c70597071798407efdf980b04d1e6bbafa1a04",
    "official_verified": true,
    "status": "ok"
  },
  {
    "dataset": "ptbxl",
    "path": "records500/08000/08504_hr.hea",
    "url": "https://physionet.org/files/ptb-xl/1.0.3/records500/08000/08504_hr.hea",
    "bytes": 609,
    "sha256": "5b2463f19e4345240cc98fe536a0aabad7e2772930d44ca452c5659f42f8776f",
    "official_verified": true,
    "status": "ok"
  },
  {
    "dataset": "ptbxl",
    "path": "records500/00000/00569_hr.dat",
    "url": "https://physionet.org/files/ptb-xl/1.0.3/records500/00000/00569_hr.dat",
    "bytes": 120000,
    "sha256": "c634bd2991b18b369fa765253cc2440f5a94341923ca3384b12f443aee7fa93b",
    "official_verified": true,
    "status": "ok"
  },
  {
    "dataset": "ptbxl",
    "path": "records500/08000/08504_hr.dat",
    "url": "https://physionet.org/files/ptb-xl/1.0.3/records500/08000/08504_hr.dat",
    "bytes": 120000,
    "sha256": "965844e5ded904b6c8b8b53811b4dc72e38134c36143a32082763ad06f5be625",
    "official_verified": true,
    "status": "ok"
  },
  {
    "dataset": "ptbxl",
    "path": "records500/04000/04676_hr.hea",
    "url": "https://physionet.org/files/ptb-xl/1.0.3/records500/04000/04676_hr.hea",
    "bytes": 609,
    "sha256": "9c799ff5bd25d5893b1528fde3361e651c9ae1062c4cda36844f5afd889d47e0",
    "official_verified": true,
    "status": "ok"
  },
  {
    "dataset": "plus",
    "path": "fiducial_points/ecgdeli/08000/08504_points_lead_V6.atr",
    "url": "https://physionet.org/files/ptb-xl-plus/1.0.1/fiducial_points/ecgdeli/08000/08504_points_lead_V6.atr",
    "bytes": 2304,
    "sha256": "85c039b2ff90caa2a241676a6535ccb67d7a2645e956d18fd0490444e2a85315",
    "official_verified": true,
    "status": "ok"
  },
  {
    "dataset": "ptbxl",
    "path": "records500/04000/04676_hr.dat",
    "url": "https://physionet.org/files/ptb-xl/1.0.3/records500/04000/04676_hr.dat",
    "bytes": 120000,
    "sha256": "5929f088a068429e77edefc36ff048d922a0554606a51067ba8a33ec9c2852a6",
    "official_verified": true,
    "status": "ok"
  },
  {
    "dataset": "plus",
    "path": "fiducial_points/ecgdeli/04000/04676_points_lead_V1.atr",
    "url": "https://physionet.org/files/ptb-xl-plus/1.0.1/fiducial_points/ecgdeli/04000/04676_points_lead_V1.atr",
    "bytes": 1686,
    "sha256": "98b1886c8eb0537bf559c7cce4037384e88378960384f1e8fb3fcd956c5101e0",
    "official_verified": true,
    "status": "ok"
  },
  {
    "dataset": "ptbxl",
    "path": "records500/20000/20671_hr.hea",
    "url": "https://physionet.org/files/ptb-xl/1.0.3/records500/20000/20671_hr.hea",
    "bytes": 605,
    "sha256": "04a6cfde74715b21c4b0360bdb20a543214a0ccda7ad4f02890f865fcc97b63b",
    "official_verified": true,
    "status": "ok"
  },
  {
    "dataset": "plus",
    "path": "fiducial_points/ecgdeli/04000/04676_points_lead_V6.atr",
    "url": "https://physionet.org/files/ptb-xl-plus/1.0.1/fiducial_points/ecgdeli/04000/04676_points_lead_V6.atr",
    "bytes": 1686,
    "sha256": "c1bf9b135c0ea8d75f0b3ee86ad2206c0e793bc18f7a1a79debb4564e40db666",
    "official_verified": true,
    "status": "ok"
  },
  {
    "dataset": "ptbxl",
    "path": "records500/00000/00928_hr.hea",
    "url": "https://physionet.org/files/ptb-xl/1.0.3/records500/00000/00928_hr.hea",
    "bytes": 613,
    "sha256": "8bf5dbb35315999dc67eb681d36353cc9eddfc145ab20e851e3a8b3038dd03dc",
    "official_verified": true,
    "status": "ok"
  },
  {
    "dataset": "plus",
    "path": "fiducial_points/ecgdeli/20000/20671_points_lead_V1.atr",
    "url": "https://physionet.org/files/ptb-xl-plus/1.0.1/fiducial_points/ecgdeli/20000/20671_points_lead_V1.atr",
    "bytes": 2304,
    "sha256": "684b5718f2d08144ef42a7d7b06557979ec8189e1e19760b95dc51fa4b2b8f81",
    "official_verified": true,
    "status": "ok"
  },
  {
    "dataset": "plus",
    "path": "fiducial_points/ecgdeli/20000/20671_points_lead_V6.atr",
    "url": "https://physionet.org/files/ptb-xl-plus/1.0.1/fiducial_points/ecgdeli/20000/20671_points_lead_V6.atr",
    "bytes": 2304,
    "sha256": "570fd838551178c18d5638f51a0cf90020c319a6191cd1199bc079477153c7c5",
    "official_verified": true,
    "status": "ok"
  },
  {
    "dataset": "plus",
    "path": "fiducial_points/ecgdeli/01000/01757_points_lead_V6.atr",
    "url": "https://physionet.org/files/ptb-xl-plus/1.0.1/fiducial_points/ecgdeli/01000/01757_points_lead_V6.atr",
    "bytes": 2098,
    "sha256": "9d77a80f4c61b196994f7c44fffe935f6d5f01e3ba2a15b2dad82e9e08ee6c4c",
    "official_verified": true,
    "status": "ok"
  },
  {
    "dataset": "ptbxl",
    "path": "records500/01000/01757_hr.hea",
    "url": "https://physionet.org/files/ptb-xl/1.0.3/records500/01000/01757_hr.hea",
    "bytes": 608,
    "sha256": "1ca248eb4bfe7e9e311466e81ddf3c2c69fb2b26332128ffd709163a3e6eb6dc",
    "official_verified": true,
    "status": "ok"
  },
  {
    "dataset": "ptbxl",
    "path": "records500/20000/20671_hr.dat",
    "url": "https://physionet.org/files/ptb-xl/1.0.3/records500/20000/20671_hr.dat",
    "bytes": 120000,
    "sha256": "3ab76dc8c6af41d434b917d0bb28a252fb9c268e544c836be0db1240c21889c5",
    "official_verified": true,
    "status": "ok"
  },
  {
    "dataset": "plus",
    "path": "fiducial_points/ecgdeli/00000/00928_points_lead_V6.atr",
    "url": "https://physionet.org/files/ptb-xl-plus/1.0.1/fiducial_points/ecgdeli/00000/00928_points_lead_V6.atr",
    "bytes": 2716,
    "sha256": "87d5226f61b0ade615dadb1dfa3386fae947ffcfe409511126246d295d1c4246",
    "official_verified": true,
    "status": "ok"
  },
  {
    "dataset": "plus",
    "path": "fiducial_points/ecgdeli/01000/01757_points_lead_V1.atr",
    "url": "https://physionet.org/files/ptb-xl-plus/1.0.1/fiducial_points/ecgdeli/01000/01757_points_lead_V1.atr",
    "bytes": 2098,
    "sha256": "feaa954915232036c379e46adf493b4388480c8d146ca5cccbb1ad0310a088a4",
    "official_verified": true,
    "status": "ok"
  },
  {
    "dataset": "plus",
    "path": "fiducial_points/ecgdeli/00000/00928_points_lead_V1.atr",
    "url": "https://physionet.org/files/ptb-xl-plus/1.0.1/fiducial_points/ecgdeli/00000/00928_points_lead_V1.atr",
    "bytes": 2716,
    "sha256": "b72d43d3f271bc30ffa0219d465bc8c06ba493b270e95734176278bc13879056",
    "official_verified": true,
    "status": "ok"
  },
  {
    "dataset": "ptbxl",
    "path": "records500/01000/01757_hr.dat",
    "url": "https://physionet.org/files/ptb-xl/1.0.3/records500/01000/01757_hr.dat",
    "bytes": 120000,
    "sha256": "8f74dd968ad8dfcf7832f0e1e51051b21f43b539e6235daf562b3a48ed1c53c3",
    "official_verified": true,
    "status": "ok"
  },
  {
    "dataset": "ptbxl",
    "path": "records500/00000/00928_hr.dat",
    "url": "https://physionet.org/files/ptb-xl/1.0.3/records500/00000/00928_hr.dat",
    "bytes": 120000,
    "sha256": "fa669abe43746b2e9f20a8f39b032830a0fc210dbcb49e416e38314281a94d4e",
    "official_verified": true,
    "status": "ok"
  },
  {
    "dataset": "plus",
    "path": "fiducial_points/ecgdeli/06000/06131_points_lead_V1.atr",
    "url": "https://physionet.org/files/ptb-xl-plus/1.0.1/fiducial_points/ecgdeli/06000/06131_points_lead_V1.atr",
    "bytes": 2922,
    "sha256": "1f57bad91d2efcfd47cbd6b7aca4558dbd6d097b3039813af122a2c39dddf83e",
    "official_verified": true,
    "status": "ok"
  },
  {
    "dataset": "ptbxl",
    "path": "records500/01000/01571_hr.hea",
    "url": "https://physionet.org/files/ptb-xl/1.0.3/records500/01000/01571_hr.hea",
    "bytes": 615,
    "sha256": "f85f5b794e907ebe64f531d123a2fe27aa3a68f21b07907885b2abc40e68c47a",
    "official_verified": true,
    "status": "ok"
  },
  {
    "dataset": "plus",
    "path": "fiducial_points/ecgdeli/06000/06131_points_lead_V6.atr",
    "url": "https://physionet.org/files/ptb-xl-plus/1.0.1/fiducial_points/ecgdeli/06000/06131_points_lead_V6.atr",
    "bytes": 2922,
    "sha256": "dc7d4c1825db294d1d58fae200f8f20c6ea7c242424687cb560cc4bb97cb0dbe",
    "official_verified": true,
    "status": "ok"
  },
  {
    "dataset": "ptbxl",
    "path": "records500/06000/06131_hr.dat",
    "url": "https://physionet.org/files/ptb-xl/1.0.3/records500/06000/06131_hr.dat",
    "bytes": 120000,
    "sha256": "d016f06fad0d08c06b6bd4b88d26119d68efc721b81a3eb500e614de053c8127",
    "official_verified": true,
    "status": "ok"
  },
  {
    "dataset": "ptbxl",
    "path": "records500/06000/06131_hr.hea",
    "url": "https://physionet.org/files/ptb-xl/1.0.3/records500/06000/06131_hr.hea",
    "bytes": 609,
    "sha256": "2866476ce0c51b8511b48830db330548197135d8209bbb93e83990b627d0cb66",
    "official_verified": true,
    "status": "ok"
  },
  {
    "dataset": "plus",
    "path": "fiducial_points/ecgdeli/01000/01571_points_lead_V1.atr",
    "url": "https://physionet.org/files/ptb-xl-plus/1.0.1/fiducial_points/ecgdeli/01000/01571_points_lead_V1.atr",
    "bytes": 2510,
    "sha256": "edbbfd3b1722c67433f87c0e076935935b54d5fde27d268fcaa7ac4ba4cc526f",
    "official_verified": true,
    "status": "ok"
  },
  {
    "dataset": "plus",
    "path": "fiducial_points/ecgdeli/01000/01186_points_lead_V6.atr",
    "url": "https://physionet.org/files/ptb-xl-plus/1.0.1/fiducial_points/ecgdeli/01000/01186_points_lead_V6.atr",
    "bytes": 1892,
    "sha256": "37083f11d9fc2c32a09cda48d996767c84055dc9035f811166760b1ba6d42bbf",
    "official_verified": true,
    "status": "ok"
  },
  {
    "dataset": "plus",
    "path": "fiducial_points/ecgdeli/01000/01571_points_lead_V6.atr",
    "url": "https://physionet.org/files/ptb-xl-plus/1.0.1/fiducial_points/ecgdeli/01000/01571_points_lead_V6.atr",
    "bytes": 2510,
    "sha256": "41f359f126f116d66bff6651c67aa0b3896db9db2ccbee6d24a36e8ac2cb594d",
    "official_verified": true,
    "status": "ok"
  },
  {
    "dataset": "ptbxl",
    "path": "records500/01000/01186_hr.hea",
    "url": "https://physionet.org/files/ptb-xl/1.0.3/records500/01000/01186_hr.hea",
    "bytes": 608,
    "sha256": "6d69e4d07005de03f37afaf528d915c7633c23eb898e6d5a48afb2f9e250923c",
    "official_verified": true,
    "status": "ok"
  },
  {
    "dataset": "ptbxl",
    "path": "records500/01000/01571_hr.dat",
    "url": "https://physionet.org/files/ptb-xl/1.0.3/records500/01000/01571_hr.dat",
    "bytes": 120000,
    "sha256": "7d1bb04adb4d2b80a63d02186c4e21bd4ffa1a704a02dc9531591e0221a751f9",
    "official_verified": true,
    "status": "ok"
  },
  {
    "dataset": "plus",
    "path": "fiducial_points/ecgdeli/01000/01186_points_lead_V1.atr",
    "url": "https://physionet.org/files/ptb-xl-plus/1.0.1/fiducial_points/ecgdeli/01000/01186_points_lead_V1.atr",
    "bytes": 1892,
    "sha256": "850fa3567e88e6585861e407427cb7a21cf22b8e3a16c14c9eb1d4583bf78f86",
    "official_verified": true,
    "status": "ok"
  },
  {
    "dataset": "ptbxl",
    "path": "records500/20000/20079_hr.hea",
    "url": "https://physionet.org/files/ptb-xl/1.0.3/records500/20000/20079_hr.hea",
    "bytes": 609,
    "sha256": "9f8f9e2312dae6134811346a8adacc9c860fcc7f4157afc110aa9217445bf06b",
    "official_verified": true,
    "status": "ok"
  },
  {
    "dataset": "ptbxl",
    "path": "records500/04000/04226_hr.hea",
    "url": "https://physionet.org/files/ptb-xl/1.0.3/records500/04000/04226_hr.hea",
    "bytes": 608,
    "sha256": "f7a6c7df196450aa208ceb2405bb5514988621c6255e01525e5f49d3d9fa1e91",
    "official_verified": true,
    "status": "ok"
  },
  {
    "dataset": "ptbxl",
    "path": "records500/01000/01186_hr.dat",
    "url": "https://physionet.org/files/ptb-xl/1.0.3/records500/01000/01186_hr.dat",
    "bytes": 120000,
    "sha256": "012dd317b339cc9046a9fd3cd690c477c8e5ac223d24d74f7254b8de1991e9e8",
    "official_verified": true,
    "status": "ok"
  },
  {
    "dataset": "plus",
    "path": "fiducial_points/ecgdeli/20000/20079_points_lead_V1.atr",
    "url": "https://physionet.org/files/ptb-xl-plus/1.0.1/fiducial_points/ecgdeli/20000/20079_points_lead_V1.atr",
    "bytes": 3128,
    "sha256": "da133c6190f51cd96b50d70a5bcd3f7b385d1511af66f479ea66384b544c27a9",
    "official_verified": true,
    "status": "ok"
  },
  {
    "dataset": "plus",
    "path": "fiducial_points/ecgdeli/20000/20079_points_lead_V6.atr",
    "url": "https://physionet.org/files/ptb-xl-plus/1.0.1/fiducial_points/ecgdeli/20000/20079_points_lead_V6.atr",
    "bytes": 3128,
    "sha256": "d36cbed0efb9bea083dc089161d8d895d33369522783e038db63449ee7c77684",
    "official_verified": true,
    "status": "ok"
  },
  {
    "dataset": "ptbxl",
    "path": "records500/20000/20684_hr.hea",
    "url": "https://physionet.org/files/ptb-xl/1.0.3/records500/20000/20684_hr.hea",
    "bytes": 612,
    "sha256": "af79435447ca3b0602bd6578e69a574379d14dfc4cdde2550547fd3f16b90416",
    "official_verified": true,
    "status": "ok"
  },
  {
    "dataset": "ptbxl",
    "path": "records500/20000/20079_hr.dat",
    "url": "https://physionet.org/files/ptb-xl/1.0.3/records500/20000/20079_hr.dat",
    "bytes": 120000,
    "sha256": "cf5b20eb3b6a477e58a59008d7bc6e66176e470b23b1e524ed052850be84ef43",
    "official_verified": true,
    "status": "ok"
  },
  {
    "dataset": "plus",
    "path": "fiducial_points/ecgdeli/04000/04226_points_lead_V1.atr",
    "url": "https://physionet.org/files/ptb-xl-plus/1.0.1/fiducial_points/ecgdeli/04000/04226_points_lead_V1.atr",
    "bytes": 2922,
    "sha256": "b5a7f9f785129687b18118b39a1ac1e634c0a8cf9268be16f7809064473c5317",
    "official_verified": true,
    "status": "ok"
  },
  {
    "dataset": "ptbxl",
    "path": "records500/04000/04226_hr.dat",
    "url": "https://physionet.org/files/ptb-xl/1.0.3/records500/04000/04226_hr.dat",
    "bytes": 120000,
    "sha256": "b67631060e6f697f4d246cab4c686ac0ad4af5bd8045a13e0ad8ce3c8c19a1b3",
    "official_verified": true,
    "status": "ok"
  },
  {
    "dataset": "plus",
    "path": "fiducial_points/ecgdeli/20000/20684_points_lead_V6.atr",
    "url": "https://physionet.org/files/ptb-xl-plus/1.0.1/fiducial_points/ecgdeli/20000/20684_points_lead_V6.atr",
    "bytes": 2098,
    "sha256": "78e8c81ecaaf253e936f90180a34e142467402f308d7a4640774b59760d9e91a",
    "official_verified": true,
    "status": "ok"
  },
  {
    "dataset": "ptbxl",
    "path": "records500/06000/06251_hr.hea",
    "url": "https://physionet.org/files/ptb-xl/1.0.3/records500/06000/06251_hr.hea",
    "bytes": 617,
    "sha256": "c569f9037cc3c70365f9be4a1b2ffb9b5ec41f0b22738c661eea42493bde6a12",
    "official_verified": true,
    "status": "ok"
  },
  {
    "dataset": "ptbxl",
    "path": "records500/20000/20684_hr.dat",
    "url": "https://physionet.org/files/ptb-xl/1.0.3/records500/20000/20684_hr.dat",
    "bytes": 120000,
    "sha256": "b6d763b13f6bdf817b6f1e729c4d2b2be151d7787bd3393d90209780efc0d381",
    "official_verified": true,
    "status": "ok"
  },
  {
    "dataset": "plus",
    "path": "fiducial_points/ecgdeli/20000/20684_points_lead_V1.atr",
    "url": "https://physionet.org/files/ptb-xl-plus/1.0.1/fiducial_points/ecgdeli/20000/20684_points_lead_V1.atr",
    "bytes": 2098,
    "sha256": "2def5e0b9806fab42fa55fc0fd2af01ea6ad8c37b66706c364abc82a2b198b09",
    "official_verified": true,
    "status": "ok"
  },
  {
    "dataset": "plus",
    "path": "fiducial_points/ecgdeli/06000/06251_points_lead_V1.atr",
    "url": "https://physionet.org/files/ptb-xl-plus/1.0.1/fiducial_points/ecgdeli/06000/06251_points_lead_V1.atr",
    "bytes": 4158,
    "sha256": "1ab4568cfe547b1e0603a81de28512c749259ea042f9e356c055814974947aa3",
    "official_verified": true,
    "status": "ok"
  },
  {
    "dataset": "plus",
    "path": "fiducial_points/ecgdeli/06000/06251_points_lead_V6.atr",
    "url": "https://physionet.org/files/ptb-xl-plus/1.0.1/fiducial_points/ecgdeli/06000/06251_points_lead_V6.atr",
    "bytes": 4158,
    "sha256": "bb86a3fc443de5a5b37b6337bb533d76a785efca6b82654f552ada089024001a",
    "official_verified": true,
    "status": "ok"
  },
  {
    "dataset": "plus",
    "path": "fiducial_points/ecgdeli/04000/04226_points_lead_V6.atr",
    "url": "https://physionet.org/files/ptb-xl-plus/1.0.1/fiducial_points/ecgdeli/04000/04226_points_lead_V6.atr",
    "bytes": 2922,
    "sha256": "0b9803012cc12cf4b84a0a02db500c3dd48c1c1f5face6839e109b6445e7f3e8",
    "official_verified": true,
    "status": "ok"
  },
  {
    "dataset": "ptbxl",
    "path": "records500/12000/12828_hr.hea",
    "url": "https://physionet.org/files/ptb-xl/1.0.3/records500/12000/12828_hr.hea",
    "bytes": 601,
    "sha256": "c6b993c3d51aeac1952623b421516b3176a277c1cf7491f5b5e9b73fca2a2724",
    "official_verified": true,
    "status": "ok"
  },
  {
    "dataset": "plus",
    "path": "fiducial_points/ecgdeli/12000/12828_points_lead_V6.atr",
    "url": "https://physionet.org/files/ptb-xl-plus/1.0.1/fiducial_points/ecgdeli/12000/12828_points_lead_V6.atr",
    "bytes": 2716,
    "sha256": "5b3a740fd7a4b2cdb712b33938cd1167353a9057e7b27225b33c3778ae55acf4",
    "official_verified": true,
    "status": "ok"
  },
  {
    "dataset": "plus",
    "path": "fiducial_points/ecgdeli/12000/12828_points_lead_V1.atr",
    "url": "https://physionet.org/files/ptb-xl-plus/1.0.1/fiducial_points/ecgdeli/12000/12828_points_lead_V1.atr",
    "bytes": 2716,
    "sha256": "6ccf0da489e97e475564a393d43326ccca47d905ce41c993c19248a228d7aeea",
    "official_verified": true,
    "status": "ok"
  },
  {
    "dataset": "ptbxl",
    "path": "records500/06000/06251_hr.dat",
    "url": "https://physionet.org/files/ptb-xl/1.0.3/records500/06000/06251_hr.dat",
    "bytes": 120000,
    "sha256": "da7faf430680b35994dbd385edf4853f6bb0e5129a0ce108f51153cdbd8af895",
    "official_verified": true,
    "status": "ok"
  },
  {
    "dataset": "plus",
    "path": "fiducial_points/ecgdeli/01000/01458_points_lead_V1.atr",
    "url": "https://physionet.org/files/ptb-xl-plus/1.0.1/fiducial_points/ecgdeli/01000/01458_points_lead_V1.atr",
    "bytes": 2098,
    "sha256": "316e4f2b78f9501b526eed332ef67d2cb2ac21f825c0d3e0166dfba0b124b623",
    "official_verified": true,
    "status": "ok"
  },
  {
    "dataset": "ptbxl",
    "path": "records500/01000/01458_hr.dat",
    "url": "https://physionet.org/files/ptb-xl/1.0.3/records500/01000/01458_hr.dat",
    "bytes": 120000,
    "sha256": "a7925b52315585a0b4c6935c10273c0902a68792dbf228404687ab50d648efec",
    "official_verified": true,
    "status": "ok"
  },
  {
    "dataset": "ptbxl",
    "path": "records500/12000/12828_hr.dat",
    "url": "https://physionet.org/files/ptb-xl/1.0.3/records500/12000/12828_hr.dat",
    "bytes": 120000,
    "sha256": "89d9be12ecfb4831e0fc660f7036a8ba5e076eec5257b196af7dd03e1934c95a",
    "official_verified": true,
    "status": "ok"
  },
  {
    "dataset": "plus",
    "path": "fiducial_points/ecgdeli/01000/01458_points_lead_V6.atr",
    "url": "https://physionet.org/files/ptb-xl-plus/1.0.1/fiducial_points/ecgdeli/01000/01458_points_lead_V6.atr",
    "bytes": 2098,
    "sha256": "251084f53c7049a093cb1f85d4fbd31d7dd8ffd42913e7116d8a4849e71504ab",
    "official_verified": true,
    "status": "ok"
  },
  {
    "dataset": "plus",
    "path": "fiducial_points/ecgdeli/00000/00765_points_lead_V1.atr",
    "url": "https://physionet.org/files/ptb-xl-plus/1.0.1/fiducial_points/ecgdeli/00000/00765_points_lead_V1.atr",
    "bytes": 1686,
    "sha256": "b2d1903885835252d3f8e6fbdc9aa175f67a55a98773889715233e94e7c97cea",
    "official_verified": true,
    "status": "ok"
  },
  {
    "dataset": "ptbxl",
    "path": "records500/01000/01458_hr.hea",
    "url": "https://physionet.org/files/ptb-xl/1.0.3/records500/01000/01458_hr.hea",
    "bytes": 605,
    "sha256": "219e0d5969d0d260913a3dc332dc8666565c3bc15da979f04d0587b4bed283b2",
    "official_verified": true,
    "status": "ok"
  },
  {
    "dataset": "ptbxl",
    "path": "records500/00000/00765_hr.hea",
    "url": "https://physionet.org/files/ptb-xl/1.0.3/records500/00000/00765_hr.hea",
    "bytes": 602,
    "sha256": "54c6199964d4c2bb458484e2c574223b04628bf0aafd33e7e43518ea1a8230f1",
    "official_verified": true,
    "status": "ok"
  },
  {
    "dataset": "ptbxl",
    "path": "records500/11000/11616_hr.hea",
    "url": "https://physionet.org/files/ptb-xl/1.0.3/records500/11000/11616_hr.hea",
    "bytes": 611,
    "sha256": "9444084df44d34e7fab0eb0fd925f6e8e3bc37022256988fa3678bfc2e0ccaab",
    "official_verified": true,
    "status": "ok"
  },
  {
    "dataset": "plus",
    "path": "fiducial_points/ecgdeli/00000/00765_points_lead_V6.atr",
    "url": "https://physionet.org/files/ptb-xl-plus/1.0.1/fiducial_points/ecgdeli/00000/00765_points_lead_V6.atr",
    "bytes": 1686,
    "sha256": "82c2c0d3a64b62eb4e7ac6d4482387c8ae1668b99a5c00776c809a72c7194d3e",
    "official_verified": true,
    "status": "ok"
  },
  {
    "dataset": "ptbxl",
    "path": "records500/07000/07946_hr.hea",
    "url": "https://physionet.org/files/ptb-xl/1.0.3/records500/07000/07946_hr.hea",
    "bytes": 618,
    "sha256": "ce403298660958d7d97a2be7e2085b3db15d32562158bc23f06d901ad35fd9d6",
    "official_verified": true,
    "status": "ok"
  },
  {
    "dataset": "plus",
    "path": "fiducial_points/ecgdeli/11000/11616_points_lead_V6.atr",
    "url": "https://physionet.org/files/ptb-xl-plus/1.0.1/fiducial_points/ecgdeli/11000/11616_points_lead_V6.atr",
    "bytes": 2716,
    "sha256": "987d64c052cbf4352d25a6cb4a9fc4545afa04e2a745dd5a0dd3f3660a86ee8d",
    "official_verified": true,
    "status": "ok"
  },
  {
    "dataset": "ptbxl",
    "path": "records500/00000/00765_hr.dat",
    "url": "https://physionet.org/files/ptb-xl/1.0.3/records500/00000/00765_hr.dat",
    "bytes": 120000,
    "sha256": "d750c2833eeae87d50ee0fb5e472afbb7d01d3b9663ad981a28bd785f6488fa3",
    "official_verified": true,
    "status": "ok"
  },
  {
    "dataset": "plus",
    "path": "fiducial_points/ecgdeli/11000/11616_points_lead_V1.atr",
    "url": "https://physionet.org/files/ptb-xl-plus/1.0.1/fiducial_points/ecgdeli/11000/11616_points_lead_V1.atr",
    "bytes": 2716,
    "sha256": "3b9fa7c2282ed52014823e10899b970ca5bbeb0dc75d1108935cd0bfed609531",
    "official_verified": true,
    "status": "ok"
  },
  {
    "dataset": "plus",
    "path": "fiducial_points/ecgdeli/07000/07946_points_lead_V1.atr",
    "url": "https://physionet.org/files/ptb-xl-plus/1.0.1/fiducial_points/ecgdeli/07000/07946_points_lead_V1.atr",
    "bytes": 3334,
    "sha256": "991d31f16929e75ccd026a6f0568b5914c3053141ac854d1f3e80c7e285a5022",
    "official_verified": true,
    "status": "ok"
  },
  {
    "dataset": "ptbxl",
    "path": "records500/11000/11616_hr.dat",
    "url": "https://physionet.org/files/ptb-xl/1.0.3/records500/11000/11616_hr.dat",
    "bytes": 120000,
    "sha256": "5efc6c97526045c78390fcd770d72fd73b53880e110f191055fb02c71964d84e",
    "official_verified": true,
    "status": "ok"
  },
  {
    "dataset": "ptbxl",
    "path": "records500/07000/07946_hr.dat",
    "url": "https://physionet.org/files/ptb-xl/1.0.3/records500/07000/07946_hr.dat",
    "bytes": 120000,
    "sha256": "8220c5e6e1ebe6cd1ddabaae79337d6bd0f1a00d08ac709881baf57141e4dad5",
    "official_verified": true,
    "status": "ok"
  },
  {
    "dataset": "plus",
    "path": "fiducial_points/ecgdeli/11000/11834_points_lead_V1.atr",
    "url": "https://physionet.org/files/ptb-xl-plus/1.0.1/fiducial_points/ecgdeli/11000/11834_points_lead_V1.atr",
    "bytes": 1686,
    "sha256": "a052c03242bd777ca4bae533fdf62a30068cbda4b287bde94a74c787dc729179",
    "official_verified": true,
    "status": "ok"
  },
  {
    "dataset": "plus",
    "path": "fiducial_points/ecgdeli/11000/11834_points_lead_V6.atr",
    "url": "https://physionet.org/files/ptb-xl-plus/1.0.1/fiducial_points/ecgdeli/11000/11834_points_lead_V6.atr",
    "bytes": 1686,
    "sha256": "c717a5d9d7f784c91192a9febab6d8c716e4ef8fe7cfc577ca9be6c6f43d8658",
    "official_verified": true,
    "status": "ok"
  },
  {
    "dataset": "plus",
    "path": "fiducial_points/ecgdeli/07000/07946_points_lead_V6.atr",
    "url": "https://physionet.org/files/ptb-xl-plus/1.0.1/fiducial_points/ecgdeli/07000/07946_points_lead_V6.atr",
    "bytes": 3334,
    "sha256": "17f64fb6ffa7cdbd5f31b3993eda4d4aeb77a22b034ecc26d951cd36db0c45a0",
    "official_verified": true,
    "status": "ok"
  },
  {
    "dataset": "ptbxl",
    "path": "records500/11000/11834_hr.dat",
    "url": "https://physionet.org/files/ptb-xl/1.0.3/records500/11000/11834_hr.dat",
    "bytes": 120000,
    "sha256": "b91db4cab863a2d851d85451d104a9d51495017d4f3bb99276903efd2deedf63",
    "official_verified": true,
    "status": "ok"
  },
  {
    "dataset": "ptbxl",
    "path": "records500/08000/08680_hr.hea",
    "url": "https://physionet.org/files/ptb-xl/1.0.3/records500/08000/08680_hr.hea",
    "bytes": 606,
    "sha256": "2ca711a15619ed2958620c142e2316a88badd6058106be233b34a52055679ee5",
    "official_verified": true,
    "status": "ok"
  },
  {
    "dataset": "ptbxl",
    "path": "records500/08000/08680_hr.dat",
    "url": "https://physionet.org/files/ptb-xl/1.0.3/records500/08000/08680_hr.dat",
    "bytes": 120000,
    "sha256": "e7d5fe5f83c4b4607a5e66ab53d3a0e5324ec6e396a22a3acb452f4c314bb0d2",
    "official_verified": true,
    "status": "ok"
  },
  {
    "dataset": "ptbxl",
    "path": "records500/11000/11834_hr.hea",
    "url": "https://physionet.org/files/ptb-xl/1.0.3/records500/11000/11834_hr.hea",
    "bytes": 605,
    "sha256": "c36875e4211cd8f198d59bea26ba3618438053d18d7348e123c7d7ba8564f6c4",
    "official_verified": true,
    "status": "ok"
  },
  {
    "dataset": "ptbxl",
    "path": "records500/14000/14004_hr.hea",
    "url": "https://physionet.org/files/ptb-xl/1.0.3/records500/14000/14004_hr.hea",
    "bytes": 626,
    "sha256": "84156e2b26c6d72f09fe7fb9565408fc8934e9107216442201944cdb733dcd47",
    "official_verified": true,
    "status": "ok"
  },
  {
    "dataset": "plus",
    "path": "fiducial_points/ecgdeli/08000/08680_points_lead_V6.atr",
    "url": "https://physionet.org/files/ptb-xl-plus/1.0.1/fiducial_points/ecgdeli/08000/08680_points_lead_V6.atr",
    "bytes": 2304,
    "sha256": "281917d895f79ff9115ad96e2715bc4a762e0be0abe8325d990e7f830ab09653",
    "official_verified": true,
    "status": "ok"
  },
  {
    "dataset": "ptbxl",
    "path": "records500/07000/07213_hr.hea",
    "url": "https://physionet.org/files/ptb-xl/1.0.3/records500/07000/07213_hr.hea",
    "bytes": 607,
    "sha256": "35fa115fd34bc2e2acc618f7d4384cf9027380381d5b3e041eed1c02531e7bfa",
    "official_verified": true,
    "status": "ok"
  },
  {
    "dataset": "plus",
    "path": "fiducial_points/ecgdeli/08000/08680_points_lead_V1.atr",
    "url": "https://physionet.org/files/ptb-xl-plus/1.0.1/fiducial_points/ecgdeli/08000/08680_points_lead_V1.atr",
    "bytes": 2304,
    "sha256": "2ecefb0a91894a7982fc047ae724a76236f9ab37f2ad40d949cf4cf441276370",
    "official_verified": true,
    "status": "ok"
  },
  {
    "dataset": "plus",
    "path": "fiducial_points/ecgdeli/14000/14004_points_lead_V1.atr",
    "url": "https://physionet.org/files/ptb-xl-plus/1.0.1/fiducial_points/ecgdeli/14000/14004_points_lead_V1.atr",
    "bytes": 2716,
    "sha256": "860fb8d1b483c5774d01bedbb9cdc69b39b7f74fc58dd5244959f674aafec2fe",
    "official_verified": true,
    "status": "ok"
  },
  {
    "dataset": "plus",
    "path": "fiducial_points/ecgdeli/14000/14004_points_lead_V6.atr",
    "url": "https://physionet.org/files/ptb-xl-plus/1.0.1/fiducial_points/ecgdeli/14000/14004_points_lead_V6.atr",
    "bytes": 2716,
    "sha256": "c209f67a0429b2aaefe1c2687cedaf752ff0a06cadb381e9bab1420e6a91c0fe",
    "official_verified": true,
    "status": "ok"
  },
  {
    "dataset": "ptbxl",
    "path": "records500/14000/14004_hr.dat",
    "url": "https://physionet.org/files/ptb-xl/1.0.3/records500/14000/14004_hr.dat",
    "bytes": 120000,
    "sha256": "5bd0a19890b0663fb03747d1b2cfb54063c4b4220924c0a795a96c6dcd65237e",
    "official_verified": true,
    "status": "ok"
  },
  {
    "dataset": "plus",
    "path": "fiducial_points/ecgdeli/07000/07213_points_lead_V1.atr",
    "url": "https://physionet.org/files/ptb-xl-plus/1.0.1/fiducial_points/ecgdeli/07000/07213_points_lead_V1.atr",
    "bytes": 2098,
    "sha256": "6dc3e769607e09275d76efde67850a2714f8cedf8b20a830d3dbfe50404afab1",
    "official_verified": true,
    "status": "ok"
  },
  {
    "dataset": "plus",
    "path": "fiducial_points/ecgdeli/04000/04448_points_lead_V6.atr",
    "url": "https://physionet.org/files/ptb-xl-plus/1.0.1/fiducial_points/ecgdeli/04000/04448_points_lead_V6.atr",
    "bytes": 3334,
    "sha256": "0ae5501b2152fabc43d5193d0e421af0657969f73b37bb44516a9fdb95dfa98a",
    "official_verified": true,
    "status": "ok"
  },
  {
    "dataset": "ptbxl",
    "path": "records500/07000/07213_hr.dat",
    "url": "https://physionet.org/files/ptb-xl/1.0.3/records500/07000/07213_hr.dat",
    "bytes": 120000,
    "sha256": "a363a86cc5346964f7c56f2b7a03e0a13af00d222b52c9516defd0df6192fcb8",
    "official_verified": true,
    "status": "ok"
  },
  {
    "dataset": "plus",
    "path": "fiducial_points/ecgdeli/07000/07213_points_lead_V6.atr",
    "url": "https://physionet.org/files/ptb-xl-plus/1.0.1/fiducial_points/ecgdeli/07000/07213_points_lead_V6.atr",
    "bytes": 2098,
    "sha256": "7b3ec83e2fa257648841d2832c4aef085cffad27f7c50c110194b3822a0e0240",
    "official_verified": true,
    "status": "ok"
  },
  {
    "dataset": "plus",
    "path": "fiducial_points/ecgdeli/04000/04448_points_lead_V1.atr",
    "url": "https://physionet.org/files/ptb-xl-plus/1.0.1/fiducial_points/ecgdeli/04000/04448_points_lead_V1.atr",
    "bytes": 3334,
    "sha256": "4534376437cbb92cb9878c5296ac1f667214c28f9a228a8fa9c61b6fc3d6393e",
    "official_verified": true,
    "status": "ok"
  },
  {
    "dataset": "ptbxl",
    "path": "records500/16000/16674_hr.hea",
    "url": "https://physionet.org/files/ptb-xl/1.0.3/records500/16000/16674_hr.hea",
    "bytes": 612,
    "sha256": "c2228e942ec531478d836c150ad47a40cdeb6695c4e88d71427d7e7f526218d5",
    "official_verified": true,
    "status": "ok"
  },
  {
    "dataset": "ptbxl",
    "path": "records500/04000/04448_hr.dat",
    "url": "https://physionet.org/files/ptb-xl/1.0.3/records500/04000/04448_hr.dat",
    "bytes": 120000,
    "sha256": "b6d6a84b3a0544ff573e2cdc999569b6b4be8daacefd45b2d936262693f15c50",
    "official_verified": true,
    "status": "ok"
  },
  {
    "dataset": "plus",
    "path": "fiducial_points/ecgdeli/16000/16674_points_lead_V1.atr",
    "url": "https://physionet.org/files/ptb-xl-plus/1.0.1/fiducial_points/ecgdeli/16000/16674_points_lead_V1.atr",
    "bytes": 2510,
    "sha256": "e9d67ecc42ff067656a9464550e6ca06c802174f2ea40034bcabad9f65ef41f1",
    "official_verified": true,
    "status": "ok"
  },
  {
    "dataset": "ptbxl",
    "path": "records500/04000/04448_hr.hea",
    "url": "https://physionet.org/files/ptb-xl/1.0.3/records500/04000/04448_hr.hea",
    "bytes": 598,
    "sha256": "0fcd1ef5a6a801b59fdd9e544bd61f095962b3be7ca1819ae271e489522e6446",
    "official_verified": true,
    "status": "ok"
  },
  {
    "dataset": "ptbxl",
    "path": "records500/16000/16674_hr.dat",
    "url": "https://physionet.org/files/ptb-xl/1.0.3/records500/16000/16674_hr.dat",
    "bytes": 120000,
    "sha256": "fdc5bf0265a3cd2ee2616c4a027731c40a811e799c668608539cc259a03a7a0b",
    "official_verified": true,
    "status": "ok"
  },
  {
    "dataset": "plus",
    "path": "fiducial_points/ecgdeli/16000/16674_points_lead_V6.atr",
    "url": "https://physionet.org/files/ptb-xl-plus/1.0.1/fiducial_points/ecgdeli/16000/16674_points_lead_V6.atr",
    "bytes": 2510,
    "sha256": "667d50acc2bf7afcfba931a3b41d72e74d6d70f336945d87ff1f57cf1710ed24",
    "official_verified": true,
    "status": "ok"
  },
  {
    "dataset": "plus",
    "path": "fiducial_points/ecgdeli/01000/01498_points_lead_V1.atr",
    "url": "https://physionet.org/files/ptb-xl-plus/1.0.1/fiducial_points/ecgdeli/01000/01498_points_lead_V1.atr",
    "bytes": 2098,
    "sha256": "f24ac6ffc33490afb8b144aac57e13398a8060343247f83f1784e902b1e53772",
    "official_verified": true,
    "status": "ok"
  },
  {
    "dataset": "plus",
    "path": "fiducial_points/ecgdeli/05000/05605_points_lead_V1.atr",
    "url": "https://physionet.org/files/ptb-xl-plus/1.0.1/fiducial_points/ecgdeli/05000/05605_points_lead_V1.atr",
    "bytes": 2098,
    "sha256": "54315b1a3480c90cb37dd14ba3848ffc8cb03d1c70bbda701c2a82e5735585c0",
    "official_verified": true,
    "status": "ok"
  },
  {
    "dataset": "plus",
    "path": "fiducial_points/ecgdeli/05000/05605_points_lead_V6.atr",
    "url": "https://physionet.org/files/ptb-xl-plus/1.0.1/fiducial_points/ecgdeli/05000/05605_points_lead_V6.atr",
    "bytes": 2098,
    "sha256": "ed1827a0834c4ff7cddc5178863bf35bc9e31baa949b0c739eeddc792243ef34",
    "official_verified": true,
    "status": "ok"
  },
  {
    "dataset": "ptbxl",
    "path": "records500/01000/01870_hr.hea",
    "url": "https://physionet.org/files/ptb-xl/1.0.3/records500/01000/01870_hr.hea",
    "bytes": 605,
    "sha256": "b4e7608d4f79a4a194a3d19dfd90651eec0222effb75e6318386394cdd20c48f",
    "official_verified": true,
    "status": "ok"
  },
  {
    "dataset": "ptbxl",
    "path": "records500/05000/05605_hr.dat",
    "url": "https://physionet.org/files/ptb-xl/1.0.3/records500/05000/05605_hr.dat",
    "bytes": 120000,
    "sha256": "f57504d5d416151e1d0d1282e3ae616fed21cc3111aa8f91b99e18df7f386a59",
    "official_verified": true,
    "status": "ok"
  },
  {
    "dataset": "plus",
    "path": "fiducial_points/ecgdeli/01000/01870_points_lead_V1.atr",
    "url": "https://physionet.org/files/ptb-xl-plus/1.0.1/fiducial_points/ecgdeli/01000/01870_points_lead_V1.atr",
    "bytes": 2510,
    "sha256": "a70f2e359bce726c90ff0ee31311047320feea5dc56972142961c99fdf96232c",
    "official_verified": true,
    "status": "ok"
  },
  {
    "dataset": "ptbxl",
    "path": "records500/01000/01498_hr.dat",
    "url": "https://physionet.org/files/ptb-xl/1.0.3/records500/01000/01498_hr.dat",
    "bytes": 120000,
    "sha256": "4c19080bf2817ac750ce2578ce36f58df3aa2c3cfc44a430219656269272f121",
    "official_verified": true,
    "status": "ok"
  },
  {
    "dataset": "ptbxl",
    "path": "records500/11000/11336_hr.hea",
    "url": "https://physionet.org/files/ptb-xl/1.0.3/records500/11000/11336_hr.hea",
    "bytes": 607,
    "sha256": "d2a12347fa4cd2fd05200da4a0e758b010d0aee43510220c7e20aeb9338e4652",
    "official_verified": true,
    "status": "ok"
  },
  {
    "dataset": "plus",
    "path": "fiducial_points/ecgdeli/01000/01870_points_lead_V6.atr",
    "url": "https://physionet.org/files/ptb-xl-plus/1.0.1/fiducial_points/ecgdeli/01000/01870_points_lead_V6.atr",
    "bytes": 2510,
    "sha256": "eb230e9f571ec4ca014fa4b29f488ddf6b833102e316af6bfc9a24c41729268b",
    "official_verified": true,
    "status": "ok"
  },
  {
    "dataset": "ptbxl",
    "path": "records500/01000/01498_hr.hea",
    "url": "https://physionet.org/files/ptb-xl/1.0.3/records500/01000/01498_hr.hea",
    "bytes": 613,
    "sha256": "5ed463754e073a73bcdcf346580d573257c30ca19efaa5b903eedcfcb954db8a",
    "official_verified": true,
    "status": "ok"
  },
  {
    "dataset": "plus",
    "path": "fiducial_points/ecgdeli/01000/01498_points_lead_V6.atr",
    "url": "https://physionet.org/files/ptb-xl-plus/1.0.1/fiducial_points/ecgdeli/01000/01498_points_lead_V6.atr",
    "bytes": 2098,
    "sha256": "9279e60acbed06757f715e808c157f4ea8f64c5284773dba2b38b5e2354ce323",
    "official_verified": true,
    "status": "ok"
  },
  {
    "dataset": "ptbxl",
    "path": "records500/05000/05605_hr.hea",
    "url": "https://physionet.org/files/ptb-xl/1.0.3/records500/05000/05605_hr.hea",
    "bytes": 610,
    "sha256": "3e2a1c121567c5cda26ff34def938baaa688631535b2e259300964172db3848e",
    "official_verified": true,
    "status": "ok"
  },
  {
    "dataset": "ptbxl",
    "path": "records500/01000/01870_hr.dat",
    "url": "https://physionet.org/files/ptb-xl/1.0.3/records500/01000/01870_hr.dat",
    "bytes": 120000,
    "sha256": "f92ed0e70ad5659f9ba95be99fdb29bc3f5e3353ba7508cd62088cfb80216718",
    "official_verified": true,
    "status": "ok"
  },
  {
    "dataset": "plus",
    "path": "fiducial_points/ecgdeli/11000/11336_points_lead_V1.atr",
    "url": "https://physionet.org/files/ptb-xl-plus/1.0.1/fiducial_points/ecgdeli/11000/11336_points_lead_V1.atr",
    "bytes": 2304,
    "sha256": "19af967f3307754a378d34293677549f88ae1c33312237a00475addc57662c47",
    "official_verified": true,
    "status": "ok"
  },
  {
    "dataset": "ptbxl",
    "path": "records500/05000/05806_hr.hea",
    "url": "https://physionet.org/files/ptb-xl/1.0.3/records500/05000/05806_hr.hea",
    "bytes": 616,
    "sha256": "0a5c07caf250e94695d0d6bab2b6a2e81cbc0149cf2094f0b7b32b2c36f57dff",
    "official_verified": true,
    "status": "ok"
  },
  {
    "dataset": "plus",
    "path": "fiducial_points/ecgdeli/11000/11336_points_lead_V6.atr",
    "url": "https://physionet.org/files/ptb-xl-plus/1.0.1/fiducial_points/ecgdeli/11000/11336_points_lead_V6.atr",
    "bytes": 2304,
    "sha256": "c6a07b7bcf24d29772a23092d715a9dba255faeb193c2a861f6f2317644d64e7",
    "official_verified": true,
    "status": "ok"
  },
  {
    "dataset": "ptbxl",
    "path": "records500/11000/11336_hr.dat",
    "url": "https://physionet.org/files/ptb-xl/1.0.3/records500/11000/11336_hr.dat",
    "bytes": 120000,
    "sha256": "0e9a2fa749dd93b9f27aa2f2e67c4896d1a1c0e4d1a5778055fa32cd7e3a7240",
    "official_verified": true,
    "status": "ok"
  },
  {
    "dataset": "plus",
    "path": "fiducial_points/ecgdeli/05000/05806_points_lead_V1.atr",
    "url": "https://physionet.org/files/ptb-xl-plus/1.0.1/fiducial_points/ecgdeli/05000/05806_points_lead_V1.atr",
    "bytes": 2922,
    "sha256": "e90570e3f8fbdff06ef7549b64db66371af53178db11f9c48f7582c667ad3c73",
    "official_verified": true,
    "status": "ok"
  },
  {
    "dataset": "ptbxl",
    "path": "records500/05000/05806_hr.dat",
    "url": "https://physionet.org/files/ptb-xl/1.0.3/records500/05000/05806_hr.dat",
    "bytes": 120000,
    "sha256": "653403daacbe5d82c7ce912bffbd50a83dfb809eaf9e57fb2c91c8bc44293258",
    "official_verified": true,
    "status": "ok"
  },
  {
    "dataset": "plus",
    "path": "fiducial_points/ecgdeli/05000/05395_points_lead_V1.atr",
    "url": "https://physionet.org/files/ptb-xl-plus/1.0.1/fiducial_points/ecgdeli/05000/05395_points_lead_V1.atr",
    "bytes": 2304,
    "sha256": "2c8573ac8dfb67f7b0d43a8c4dcace60f8b804c31565e2df7eda06381de1b6ca",
    "official_verified": true,
    "status": "ok"
  },
  {
    "dataset": "plus",
    "path": "fiducial_points/ecgdeli/05000/05395_points_lead_V6.atr",
    "url": "https://physionet.org/files/ptb-xl-plus/1.0.1/fiducial_points/ecgdeli/05000/05395_points_lead_V6.atr",
    "bytes": 2304,
    "sha256": "bdb4d72710740971a7914696e9e6fc8ccd09970c1dad46b697c9301b9010ffb8",
    "official_verified": true,
    "status": "ok"
  },
  {
    "dataset": "plus",
    "path": "fiducial_points/ecgdeli/21000/21036_points_lead_V1.atr",
    "url": "https://physionet.org/files/ptb-xl-plus/1.0.1/fiducial_points/ecgdeli/21000/21036_points_lead_V1.atr",
    "bytes": 2510,
    "sha256": "0cadb884f19d0626343294105b24eb6b6bd9fcf1e42c4856ed084df69594730a",
    "official_verified": true,
    "status": "ok"
  },
  {
    "dataset": "ptbxl",
    "path": "records500/21000/21036_hr.hea",
    "url": "https://physionet.org/files/ptb-xl/1.0.3/records500/21000/21036_hr.hea",
    "bytes": 605,
    "sha256": "5db4b3f085af27c75ed4417c53bb43b401b8ed7c1d8ace17881e1f4552845c1b",
    "official_verified": true,
    "status": "ok"
  },
  {
    "dataset": "ptbxl",
    "path": "records500/05000/05395_hr.hea",
    "url": "https://physionet.org/files/ptb-xl/1.0.3/records500/05000/05395_hr.hea",
    "bytes": 606,
    "sha256": "1e4b0d7fba1a3dd178d42eef8731fccdd279bac136b2eec8942cdf3baf955dd2",
    "official_verified": true,
    "status": "ok"
  },
  {
    "dataset": "plus",
    "path": "fiducial_points/ecgdeli/05000/05806_points_lead_V6.atr",
    "url": "https://physionet.org/files/ptb-xl-plus/1.0.1/fiducial_points/ecgdeli/05000/05806_points_lead_V6.atr",
    "bytes": 2922,
    "sha256": "7beb1893064fb178614314da9801ee1bec798fd56807e300caebf04c74c2e6d2",
    "official_verified": true,
    "status": "ok"
  },
  {
    "dataset": "ptbxl",
    "path": "records500/05000/05395_hr.dat",
    "url": "https://physionet.org/files/ptb-xl/1.0.3/records500/05000/05395_hr.dat",
    "bytes": 120000,
    "sha256": "55d9cceb6a785b4028d8d68ac7115b409c537e32c57923c854571503122ad950",
    "official_verified": true,
    "status": "ok"
  },
  {
    "dataset": "ptbxl",
    "path": "records500/21000/21036_hr.dat",
    "url": "https://physionet.org/files/ptb-xl/1.0.3/records500/21000/21036_hr.dat",
    "bytes": 120000,
    "sha256": "8e13b72832a76451b2ff2e98d4f2ef3cd22c9f380980b279326a46b8973ec5cd",
    "official_verified": true,
    "status": "ok"
  },
  {
    "dataset": "plus",
    "path": "fiducial_points/ecgdeli/21000/21036_points_lead_V6.atr",
    "url": "https://physionet.org/files/ptb-xl-plus/1.0.1/fiducial_points/ecgdeli/21000/21036_points_lead_V6.atr",
    "bytes": 2510,
    "sha256": "742a49751812865627f68fba87e704f728c521640788506fcd40f476f5b1179d",
    "official_verified": true,
    "status": "ok"
  },
  {
    "dataset": "plus",
    "path": "fiducial_points/ecgdeli/03000/03009_points_lead_V1.atr",
    "url": "https://physionet.org/files/ptb-xl-plus/1.0.1/fiducial_points/ecgdeli/03000/03009_points_lead_V1.atr",
    "bytes": 2922,
    "sha256": "4fb1496187739cd6b8f66272016a083132d63947c828f36149988fa66ed5169c",
    "official_verified": true,
    "status": "ok"
  },
  {
    "dataset": "plus",
    "path": "fiducial_points/ecgdeli/03000/03009_points_lead_V6.atr",
    "url": "https://physionet.org/files/ptb-xl-plus/1.0.1/fiducial_points/ecgdeli/03000/03009_points_lead_V6.atr",
    "bytes": 2922,
    "sha256": "3395aa91aebc47c02f69d60d1a97e21945fe1b1c5c115a3af50062aa25b4af4b",
    "official_verified": true,
    "status": "ok"
  },
  {
    "dataset": "ptbxl",
    "path": "records500/03000/03009_hr.hea",
    "url": "https://physionet.org/files/ptb-xl/1.0.3/records500/03000/03009_hr.hea",
    "bytes": 609,
    "sha256": "7931b9ef35257a29d443ae43dc886ca46635a9f5b1d0af5891562c44a275c160",
    "official_verified": true,
    "status": "ok"
  },
  {
    "dataset": "plus",
    "path": "fiducial_points/ecgdeli/15000/15421_points_lead_V1.atr",
    "url": "https://physionet.org/files/ptb-xl-plus/1.0.1/fiducial_points/ecgdeli/15000/15421_points_lead_V1.atr",
    "bytes": 1892,
    "sha256": "fde6d6c758fc3ab1e6483dbf88f28ff9a34954f17c5c05f5a2ec2224583f077c",
    "official_verified": true,
    "status": "ok"
  },
  {
    "dataset": "ptbxl",
    "path": "records500/15000/15421_hr.hea",
    "url": "https://physionet.org/files/ptb-xl/1.0.3/records500/15000/15421_hr.hea",
    "bytes": 601,
    "sha256": "3b3d953c7b563fb64961aa1a0d2694c226a4932bdd94d1fa5ef703feea56cbc7",
    "official_verified": true,
    "status": "ok"
  },
  {
    "dataset": "plus",
    "path": "fiducial_points/ecgdeli/03000/03522_points_lead_V1.atr",
    "url": "https://physionet.org/files/ptb-xl-plus/1.0.1/fiducial_points/ecgdeli/03000/03522_points_lead_V1.atr",
    "bytes": 1892,
    "sha256": "53115dd01e4c1c0e1fe8abaaf7052d24f5ca5e0241de171d24e9fd9ff4ec1d50",
    "official_verified": true,
    "status": "ok"
  },
  {
    "dataset": "plus",
    "path": "fiducial_points/ecgdeli/03000/03522_points_lead_V6.atr",
    "url": "https://physionet.org/files/ptb-xl-plus/1.0.1/fiducial_points/ecgdeli/03000/03522_points_lead_V6.atr",
    "bytes": 1892,
    "sha256": "3f4c525ed9b82aa7c8288ebf09194e250300f3bf147c398e2faf41f26d40f68b",
    "official_verified": true,
    "status": "ok"
  },
  {
    "dataset": "plus",
    "path": "fiducial_points/ecgdeli/15000/15421_points_lead_V6.atr",
    "url": "https://physionet.org/files/ptb-xl-plus/1.0.1/fiducial_points/ecgdeli/15000/15421_points_lead_V6.atr",
    "bytes": 1892,
    "sha256": "889d524aef647e4986b7485e2cbf420a5d9ed207e4ca585ee88db250f602ac86",
    "official_verified": true,
    "status": "ok"
  },
  {
    "dataset": "ptbxl",
    "path": "records500/03000/03522_hr.hea",
    "url": "https://physionet.org/files/ptb-xl/1.0.3/records500/03000/03522_hr.hea",
    "bytes": 607,
    "sha256": "af57f5dd95511b07f03ace19c624e7a1af8a1009d29b704e0badfdc9340dab05",
    "official_verified": true,
    "status": "ok"
  },
  {
    "dataset": "ptbxl",
    "path": "records500/15000/15421_hr.dat",
    "url": "https://physionet.org/files/ptb-xl/1.0.3/records500/15000/15421_hr.dat",
    "bytes": 120000,
    "sha256": "0b8200be062cc4e500aabfa6d0709768d97bdde1585730fe5dd7342df6a0ea42",
    "official_verified": true,
    "status": "ok"
  },
  {
    "dataset": "ptbxl",
    "path": "records500/03000/03009_hr.dat",
    "url": "https://physionet.org/files/ptb-xl/1.0.3/records500/03000/03009_hr.dat",
    "bytes": 120000,
    "sha256": "2114f8d91761e917002c822739ea2aff81a4704672c09e43e677a863d5fbaff0",
    "official_verified": true,
    "status": "ok"
  },
  {
    "dataset": "ptbxl",
    "path": "records500/03000/03522_hr.dat",
    "url": "https://physionet.org/files/ptb-xl/1.0.3/records500/03000/03522_hr.dat",
    "bytes": 120000,
    "sha256": "17b6dbd982aaaec460021450028fb634219dc5cfb9171679ab061e32135c9777",
    "official_verified": true,
    "status": "ok"
  },
  {
    "dataset": "plus",
    "path": "fiducial_points/ecgdeli/10000/10822_points_lead_V1.atr",
    "url": "https://physionet.org/files/ptb-xl-plus/1.0.1/fiducial_points/ecgdeli/10000/10822_points_lead_V1.atr",
    "bytes": 2098,
    "sha256": "d5e3cfdcaefd028b57366ef761ff5c816003d2b17267322bd6b70f46ceff4c99",
    "official_verified": true,
    "status": "ok"
  },
  {
    "dataset": "ptbxl",
    "path": "records500/17000/17805_hr.hea",
    "url": "https://physionet.org/files/ptb-xl/1.0.3/records500/17000/17805_hr.hea",
    "bytes": 607,
    "sha256": "7cdb6ccf060c29882e90e2b9bb7a161a9dc6433fd5bf3149b85b1cfebbb8cf50",
    "official_verified": true,
    "status": "ok"
  },
  {
    "dataset": "plus",
    "path": "fiducial_points/ecgdeli/17000/17805_points_lead_V1.atr",
    "url": "https://physionet.org/files/ptb-xl-plus/1.0.1/fiducial_points/ecgdeli/17000/17805_points_lead_V1.atr",
    "bytes": 2098,
    "sha256": "7df84e0ff015c8ac2420fc7c0e359bed9ab78f986efc5d25d6d3b253372d6d1f",
    "official_verified": true,
    "status": "ok"
  },
  {
    "dataset": "plus",
    "path": "fiducial_points/ecgdeli/10000/10822_points_lead_V6.atr",
    "url": "https://physionet.org/files/ptb-xl-plus/1.0.1/fiducial_points/ecgdeli/10000/10822_points_lead_V6.atr",
    "bytes": 2098,
    "sha256": "13012d86cdafe5544f4c082c3cd758d7802b174885bbf71e1759ce85fa60b487",
    "official_verified": true,
    "status": "ok"
  },
  {
    "dataset": "ptbxl",
    "path": "records500/10000/10822_hr.hea",
    "url": "https://physionet.org/files/ptb-xl/1.0.3/records500/10000/10822_hr.hea",
    "bytes": 620,
    "sha256": "338350dcf8a6d65ac461ff416fb7f2f1817784a21f94e2eed30d0574404e8bfc",
    "official_verified": true,
    "status": "ok"
  },
  {
    "dataset": "ptbxl",
    "path": "records500/01000/01655_hr.hea",
    "url": "https://physionet.org/files/ptb-xl/1.0.3/records500/01000/01655_hr.hea",
    "bytes": 612,
    "sha256": "1d0922657dcb671e4dc9179f933a6825f0c84114c97ec8a732da5508cc20aeef",
    "official_verified": true,
    "status": "ok"
  },
  {
    "dataset": "plus",
    "path": "fiducial_points/ecgdeli/17000/17805_points_lead_V6.atr",
    "url": "https://physionet.org/files/ptb-xl-plus/1.0.1/fiducial_points/ecgdeli/17000/17805_points_lead_V6.atr",
    "bytes": 2098,
    "sha256": "b4f131e090005a6e0e1b5a5ed7db5bfdd8d7ea431d260ca020c0cb42910cd99f",
    "official_verified": true,
    "status": "ok"
  },
  {
    "dataset": "ptbxl",
    "path": "records500/17000/17805_hr.dat",
    "url": "https://physionet.org/files/ptb-xl/1.0.3/records500/17000/17805_hr.dat",
    "bytes": 120000,
    "sha256": "9e382be96ffaca45de0bb2289af53309e9469be70f072dcee06fe8ffda8ad42e",
    "official_verified": true,
    "status": "ok"
  },
  {
    "dataset": "plus",
    "path": "fiducial_points/ecgdeli/01000/01655_points_lead_V1.atr",
    "url": "https://physionet.org/files/ptb-xl-plus/1.0.1/fiducial_points/ecgdeli/01000/01655_points_lead_V1.atr",
    "bytes": 2098,
    "sha256": "d770b04608f473c5f94a1af57426c2907fc53f703a63a23a6b09231ac6bcdd5e",
    "official_verified": true,
    "status": "ok"
  },
  {
    "dataset": "plus",
    "path": "fiducial_points/ecgdeli/01000/01655_points_lead_V6.atr",
    "url": "https://physionet.org/files/ptb-xl-plus/1.0.1/fiducial_points/ecgdeli/01000/01655_points_lead_V6.atr",
    "bytes": 2098,
    "sha256": "e47fb536e0d19ffcdf9d4c57878e837314b9e466723bdacaf7866a153347f3bc",
    "official_verified": true,
    "status": "ok"
  },
  {
    "dataset": "ptbxl",
    "path": "records500/14000/14620_hr.hea",
    "url": "https://physionet.org/files/ptb-xl/1.0.3/records500/14000/14620_hr.hea",
    "bytes": 607,
    "sha256": "984e241cd199e65a6a05eb90665d02640addd026bb4ca9023edf58ca06b905b1",
    "official_verified": true,
    "status": "ok"
  },
  {
    "dataset": "ptbxl",
    "path": "records500/10000/10822_hr.dat",
    "url": "https://physionet.org/files/ptb-xl/1.0.3/records500/10000/10822_hr.dat",
    "bytes": 120000,
    "sha256": "8f2ee9e5b3767a749c337075411f246a41475807d79d44b6058c03d89571cbdc",
    "official_verified": true,
    "status": "ok"
  },
  {
    "dataset": "plus",
    "path": "fiducial_points/ecgdeli/14000/14620_points_lead_V1.atr",
    "url": "https://physionet.org/files/ptb-xl-plus/1.0.1/fiducial_points/ecgdeli/14000/14620_points_lead_V1.atr",
    "bytes": 2716,
    "sha256": "3507420640c558bf0cef244ddf13ec7c3b752d75275715c3321cdbf5800365d8",
    "official_verified": true,
    "status": "ok"
  },
  {
    "dataset": "ptbxl",
    "path": "records500/01000/01655_hr.dat",
    "url": "https://physionet.org/files/ptb-xl/1.0.3/records500/01000/01655_hr.dat",
    "bytes": 120000,
    "sha256": "3061050720d17f6c7a5aec07e6899dbfd3955deb168a8a9e77c73d929d0b0577",
    "official_verified": true,
    "status": "ok"
  },
  {
    "dataset": "plus",
    "path": "fiducial_points/ecgdeli/14000/14620_points_lead_V6.atr",
    "url": "https://physionet.org/files/ptb-xl-plus/1.0.1/fiducial_points/ecgdeli/14000/14620_points_lead_V6.atr",
    "bytes": 2716,
    "sha256": "15638fda2b869b79a8ade9b8d2157fbec4a247aa0db2bba4d87a681879b0096b",
    "official_verified": true,
    "status": "ok"
  },
  {
    "dataset": "ptbxl",
    "path": "records500/14000/14620_hr.dat",
    "url": "https://physionet.org/files/ptb-xl/1.0.3/records500/14000/14620_hr.dat",
    "bytes": 120000,
    "sha256": "9555725b0acae3ca91c27b718bfba5ef0f06489dfeccab256102923fdfd29a92",
    "official_verified": true,
    "status": "ok"
  },
  {
    "dataset": "ptbxl",
    "path": "records500/18000/18612_hr.hea",
    "url": "https://physionet.org/files/ptb-xl/1.0.3/records500/18000/18612_hr.hea",
    "bytes": 603,
    "sha256": "639853cc1db2fda58401e490ea6de264c75210090362ce5d9ab38c94aba38fb7",
    "official_verified": true,
    "status": "ok"
  },
  {
    "dataset": "plus",
    "path": "fiducial_points/ecgdeli/00000/00514_points_lead_V1.atr",
    "url": "https://physionet.org/files/ptb-xl-plus/1.0.1/fiducial_points/ecgdeli/00000/00514_points_lead_V1.atr",
    "bytes": 2716,
    "sha256": "6babeb78337d63dccb3eb41f98bf4dabfd5bbfc352963a245d2c4bea3e13352a",
    "official_verified": true,
    "status": "ok"
  },
  {
    "dataset": "ptbxl",
    "path": "records500/00000/00514_hr.hea",
    "url": "https://physionet.org/files/ptb-xl/1.0.3/records500/00000/00514_hr.hea",
    "bytes": 604,
    "sha256": "1e51cc4dddb5689540f092b72422dac00e260b474f4a1c0803588f8a0bf94bfe",
    "official_verified": true,
    "status": "ok"
  },
  {
    "dataset": "plus",
    "path": "fiducial_points/ecgdeli/18000/18612_points_lead_V1.atr",
    "url": "https://physionet.org/files/ptb-xl-plus/1.0.1/fiducial_points/ecgdeli/18000/18612_points_lead_V1.atr",
    "bytes": 2716,
    "sha256": "7c0c04de1fd63fcadbec5acd4b46bb35c355a537ec3aa8f87be553f391e2320d",
    "official_verified": true,
    "status": "ok"
  },
  {
    "dataset": "ptbxl",
    "path": "records500/18000/18612_hr.dat",
    "url": "https://physionet.org/files/ptb-xl/1.0.3/records500/18000/18612_hr.dat",
    "bytes": 120000,
    "sha256": "ff87b26fc1f455675ff5898bce89ee7f0eb0e53f9941f95575eb8789c3f5392c",
    "official_verified": true,
    "status": "ok"
  },
  {
    "dataset": "plus",
    "path": "fiducial_points/ecgdeli/18000/18612_points_lead_V6.atr",
    "url": "https://physionet.org/files/ptb-xl-plus/1.0.1/fiducial_points/ecgdeli/18000/18612_points_lead_V6.atr",
    "bytes": 2716,
    "sha256": "87a92d72ccbfa520051dc801140ae868b0c921ff54bc4ff785a55db71b83cd0b",
    "official_verified": true,
    "status": "ok"
  },
  {
    "dataset": "plus",
    "path": "fiducial_points/ecgdeli/00000/00514_points_lead_V6.atr",
    "url": "https://physionet.org/files/ptb-xl-plus/1.0.1/fiducial_points/ecgdeli/00000/00514_points_lead_V6.atr",
    "bytes": 2716,
    "sha256": "cf1dafbb37e584579394f7e54353804bbaaab0712e8434d41dc2034867d4735b",
    "official_verified": true,
    "status": "ok"
  },
  {
    "dataset": "ptbxl",
    "path": "records500/21000/21004_hr.hea",
    "url": "https://physionet.org/files/ptb-xl/1.0.3/records500/21000/21004_hr.hea",
    "bytes": 609,
    "sha256": "60146f02cac12af81edbc872401a1077cf9082946f35dbf20f66575bc12ab9db",
    "official_verified": true,
    "status": "ok"
  },
  {
    "dataset": "ptbxl",
    "path": "records500/00000/00514_hr.dat",
    "url": "https://physionet.org/files/ptb-xl/1.0.3/records500/00000/00514_hr.dat",
    "bytes": 120000,
    "sha256": "8b92a3c6403cc09e191822b0805d431f9c410173fd7c3857b55b57d62e738ebb",
    "official_verified": true,
    "status": "ok"
  },
  {
    "dataset": "ptbxl",
    "path": "records500/21000/21004_hr.dat",
    "url": "https://physionet.org/files/ptb-xl/1.0.3/records500/21000/21004_hr.dat",
    "bytes": 120000,
    "sha256": "919cc566896d5b40658c9144bf3a66aaa688113e63802613da13a212a5634911",
    "official_verified": true,
    "status": "ok"
  },
  {
    "dataset": "ptbxl",
    "path": "records500/04000/04758_hr.hea",
    "url": "https://physionet.org/files/ptb-xl/1.0.3/records500/04000/04758_hr.hea",
    "bytes": 599,
    "sha256": "ee00292604a426c66a2cef9d6c5eaa2c0ba4420f32f33a130b7e71720d7bb8b6",
    "official_verified": true,
    "status": "ok"
  },
  {
    "dataset": "plus",
    "path": "fiducial_points/ecgdeli/21000/21004_points_lead_V1.atr",
    "url": "https://physionet.org/files/ptb-xl-plus/1.0.1/fiducial_points/ecgdeli/21000/21004_points_lead_V1.atr",
    "bytes": 2098,
    "sha256": "4d7d2b84ebd310913af1a548a3baa4d3eeb0e4ae355d94f116523810d7ca6acc",
    "official_verified": true,
    "status": "ok"
  },
  {
    "dataset": "plus",
    "path": "fiducial_points/ecgdeli/04000/04758_points_lead_V6.atr",
    "url": "https://physionet.org/files/ptb-xl-plus/1.0.1/fiducial_points/ecgdeli/04000/04758_points_lead_V6.atr",
    "bytes": 2098,
    "sha256": "9b3a5583dbff2c18172a37098d75d6c96c7af5aebbe8035d9fd204becfe82576",
    "official_verified": true,
    "status": "ok"
  },
  {
    "dataset": "plus",
    "path": "fiducial_points/ecgdeli/21000/21004_points_lead_V6.atr",
    "url": "https://physionet.org/files/ptb-xl-plus/1.0.1/fiducial_points/ecgdeli/21000/21004_points_lead_V6.atr",
    "bytes": 2098,
    "sha256": "44c4de15a6ddeb6d9d37d1ab6d025fccacd4c614884a17b8773c5324fb05710c",
    "official_verified": true,
    "status": "ok"
  },
  {
    "dataset": "plus",
    "path": "fiducial_points/ecgdeli/11000/11644_points_lead_V1.atr",
    "url": "https://physionet.org/files/ptb-xl-plus/1.0.1/fiducial_points/ecgdeli/11000/11644_points_lead_V1.atr",
    "bytes": 2922,
    "sha256": "78191a936be7635fea3bda0954761e992c9c30e7928724d9558bec88467e829f",
    "official_verified": true,
    "status": "ok"
  },
  {
    "dataset": "plus",
    "path": "fiducial_points/ecgdeli/04000/04758_points_lead_V1.atr",
    "url": "https://physionet.org/files/ptb-xl-plus/1.0.1/fiducial_points/ecgdeli/04000/04758_points_lead_V1.atr",
    "bytes": 2098,
    "sha256": "ca34c7fd9446bdfc4246edc02399cf2de9471d13c315aec9602c594cd90b2413",
    "official_verified": true,
    "status": "ok"
  },
  {
    "dataset": "ptbxl",
    "path": "records500/04000/04758_hr.dat",
    "url": "https://physionet.org/files/ptb-xl/1.0.3/records500/04000/04758_hr.dat",
    "bytes": 120000,
    "sha256": "876ca10c7f7e748f81ad34957c0503de27d2e2ac49646b9bb76b76f3d8cbc136",
    "official_verified": true,
    "status": "ok"
  },
  {
    "dataset": "ptbxl",
    "path": "records500/11000/11644_hr.hea",
    "url": "https://physionet.org/files/ptb-xl/1.0.3/records500/11000/11644_hr.hea",
    "bytes": 614,
    "sha256": "ca6b6cf83541816a2bf409c0d7f399cfb9efe5e09951ca28cf68635fc682b930",
    "official_verified": true,
    "status": "ok"
  },
  {
    "dataset": "plus",
    "path": "fiducial_points/ecgdeli/11000/11644_points_lead_V6.atr",
    "url": "https://physionet.org/files/ptb-xl-plus/1.0.1/fiducial_points/ecgdeli/11000/11644_points_lead_V6.atr",
    "bytes": 2922,
    "sha256": "24d4b78cc095cd8fa703ab294392e96370712f0bd611c596c6b7f2d5660520aa",
    "official_verified": true,
    "status": "ok"
  },
  {
    "dataset": "ptbxl",
    "path": "records500/11000/11644_hr.dat",
    "url": "https://physionet.org/files/ptb-xl/1.0.3/records500/11000/11644_hr.dat",
    "bytes": 120000,
    "sha256": "dddbf153a069687f05ccf3ce7a244ffffbb97eb6785216dab5b2d8cfe0df605f",
    "official_verified": true,
    "status": "ok"
  },
  {
    "dataset": "plus",
    "path": "fiducial_points/ecgdeli/17000/17420_points_lead_V1.atr",
    "url": "https://physionet.org/files/ptb-xl-plus/1.0.1/fiducial_points/ecgdeli/17000/17420_points_lead_V1.atr",
    "bytes": 2098,
    "sha256": "6ba88d12048db463cdc15c6ee9bb1181170922c557d3b08acd586c4bb2835a7d",
    "official_verified": true,
    "status": "ok"
  },
  {
    "dataset": "ptbxl",
    "path": "records500/17000/17420_hr.hea",
    "url": "https://physionet.org/files/ptb-xl/1.0.3/records500/17000/17420_hr.hea",
    "bytes": 610,
    "sha256": "f7598622c8c4943087f6acf68c4ba79fd3012bcdb94c0523259719100983ba91",
    "official_verified": true,
    "status": "ok"
  },
  {
    "dataset": "plus",
    "path": "fiducial_points/ecgdeli/17000/17420_points_lead_V6.atr",
    "url": "https://physionet.org/files/ptb-xl-plus/1.0.1/fiducial_points/ecgdeli/17000/17420_points_lead_V6.atr",
    "bytes": 2098,
    "sha256": "25aa2e71169478411f0868f86ea36e902961d4896d99f037a8d595cdfc74d956",
    "official_verified": true,
    "status": "ok"
  },
  {
    "dataset": "ptbxl",
    "path": "records500/17000/17420_hr.dat",
    "url": "https://physionet.org/files/ptb-xl/1.0.3/records500/17000/17420_hr.dat",
    "bytes": 120000,
    "sha256": "df5e190e98a865eb5f98736b5d355874e2dcc6b52b44abaab7c58887250ba0a4",
    "official_verified": true,
    "status": "ok"
  },
  {
    "dataset": "ptbxl",
    "path": "records500/04000/04820_hr.dat",
    "url": "https://physionet.org/files/ptb-xl/1.0.3/records500/04000/04820_hr.dat",
    "bytes": 120000,
    "sha256": "ecec3893bc240b37f2cfca136713de28bfcb80d82e6d53c19d90fdd5b5b364e6",
    "official_verified": true,
    "status": "ok"
  },
  {
    "dataset": "ptbxl",
    "path": "records500/05000/05830_hr.hea",
    "url": "https://physionet.org/files/ptb-xl/1.0.3/records500/05000/05830_hr.hea",
    "bytes": 612,
    "sha256": "0f4bd144f2c959c749226da8117ec48cfb2c85ffcef05946991e0d2945f122e1",
    "official_verified": true,
    "status": "ok"
  },
  {
    "dataset": "plus",
    "path": "fiducial_points/ecgdeli/04000/04820_points_lead_V6.atr",
    "url": "https://physionet.org/files/ptb-xl-plus/1.0.1/fiducial_points/ecgdeli/04000/04820_points_lead_V6.atr",
    "bytes": 1686,
    "sha256": "a030f53295efe59a11b5e454d4a2b2aaceb9e48fcbb1f9da37d740c720f2f67a",
    "official_verified": true,
    "status": "ok"
  },
  {
    "dataset": "plus",
    "path": "fiducial_points/ecgdeli/04000/04820_points_lead_V1.atr",
    "url": "https://physionet.org/files/ptb-xl-plus/1.0.1/fiducial_points/ecgdeli/04000/04820_points_lead_V1.atr",
    "bytes": 1686,
    "sha256": "ccd1e1a09aed97bfcce9e164be613416c699d1e98845d1f5db73d799b4cb7809",
    "official_verified": true,
    "status": "ok"
  },
  {
    "dataset": "ptbxl",
    "path": "records500/04000/04820_hr.hea",
    "url": "https://physionet.org/files/ptb-xl/1.0.3/records500/04000/04820_hr.hea",
    "bytes": 606,
    "sha256": "64fcc52edf857b3017c060a379670db3eb053dd7b62d63fd341ea1970584b290",
    "official_verified": true,
    "status": "ok"
  },
  {
    "dataset": "ptbxl",
    "path": "records500/05000/05830_hr.dat",
    "url": "https://physionet.org/files/ptb-xl/1.0.3/records500/05000/05830_hr.dat",
    "bytes": 120000,
    "sha256": "782166f0e91db0bcdb608f2463fe3c11b1e82a323e8f05cf656d189e0714f22d",
    "official_verified": true,
    "status": "ok"
  },
  {
    "dataset": "plus",
    "path": "fiducial_points/ecgdeli/07000/07812_points_lead_V6.atr",
    "url": "https://physionet.org/files/ptb-xl-plus/1.0.1/fiducial_points/ecgdeli/07000/07812_points_lead_V6.atr",
    "bytes": 2304,
    "sha256": "c766a8eda0d509b1c5ac6769ef9544bef15a24ee863180189c618bd455e8637b",
    "official_verified": true,
    "status": "ok"
  },
  {
    "dataset": "plus",
    "path": "fiducial_points/ecgdeli/05000/05830_points_lead_V6.atr",
    "url": "https://physionet.org/files/ptb-xl-plus/1.0.1/fiducial_points/ecgdeli/05000/05830_points_lead_V6.atr",
    "bytes": 2716,
    "sha256": "518f7458b207000269769dd0acdb355bc61823bf629f0c794a76748bbd66a80c",
    "official_verified": true,
    "status": "ok"
  },
  {
    "dataset": "ptbxl",
    "path": "records500/07000/07812_hr.dat",
    "url": "https://physionet.org/files/ptb-xl/1.0.3/records500/07000/07812_hr.dat",
    "bytes": 120000,
    "sha256": "428568f7e70d62fbd128108081093f5dc1dcacc4aa1503755763fc807459e3ba",
    "official_verified": true,
    "status": "ok"
  },
  {
    "dataset": "ptbxl",
    "path": "records500/07000/07812_hr.hea",
    "url": "https://physionet.org/files/ptb-xl/1.0.3/records500/07000/07812_hr.hea",
    "bytes": 608,
    "sha256": "ad89ba8d7a1576fae40bc24b37b15bb7ec8879a8001437608cd122d73b7b4e2e",
    "official_verified": true,
    "status": "ok"
  },
  {
    "dataset": "plus",
    "path": "fiducial_points/ecgdeli/05000/05830_points_lead_V1.atr",
    "url": "https://physionet.org/files/ptb-xl-plus/1.0.1/fiducial_points/ecgdeli/05000/05830_points_lead_V1.atr",
    "bytes": 2716,
    "sha256": "e840532cfd2ab03ed69511c7cec4a914d2201e0075d9b006e859ace9fdbcf0e8",
    "official_verified": true,
    "status": "ok"
  },
  {
    "dataset": "ptbxl",
    "path": "records500/01000/01100_hr.hea",
    "url": "https://physionet.org/files/ptb-xl/1.0.3/records500/01000/01100_hr.hea",
    "bytes": 609,
    "sha256": "cb36fc58d3334c7d3c52c3672712351e6d88b3c6040d6c8bbf94f9b77a2f8965",
    "official_verified": true,
    "status": "ok"
  },
  {
    "dataset": "plus",
    "path": "fiducial_points/ecgdeli/07000/07812_points_lead_V1.atr",
    "url": "https://physionet.org/files/ptb-xl-plus/1.0.1/fiducial_points/ecgdeli/07000/07812_points_lead_V1.atr",
    "bytes": 2304,
    "sha256": "949258d05bfde32c29d8d7afb6d7508350b52773663ca77242ab9027f1ac37c6",
    "official_verified": true,
    "status": "ok"
  },
  {
    "dataset": "ptbxl",
    "path": "records500/08000/08774_hr.hea",
    "url": "https://physionet.org/files/ptb-xl/1.0.3/records500/08000/08774_hr.hea",
    "bytes": 600,
    "sha256": "377d53c6edd9663887d967e49d9b7ac5bc1673f18b9660f27615646cb18d67c6",
    "official_verified": true,
    "status": "ok"
  },
  {
    "dataset": "plus",
    "path": "fiducial_points/ecgdeli/01000/01100_points_lead_V6.atr",
    "url": "https://physionet.org/files/ptb-xl-plus/1.0.1/fiducial_points/ecgdeli/01000/01100_points_lead_V6.atr",
    "bytes": 2922,
    "sha256": "a093edae7c6c00f4e502d87c98a50c22b1387d62ff246bdaa58c468e97e5d0f7",
    "official_verified": true,
    "status": "ok"
  },
  {
    "dataset": "ptbxl",
    "path": "records500/01000/01100_hr.dat",
    "url": "https://physionet.org/files/ptb-xl/1.0.3/records500/01000/01100_hr.dat",
    "bytes": 120000,
    "sha256": "67518f461eb8e37d85fab6b1e830247e7052b5ba2846c6c041fa581991f79319",
    "official_verified": true,
    "status": "ok"
  },
  {
    "dataset": "ptbxl",
    "path": "records500/14000/14021_hr.hea",
    "url": "https://physionet.org/files/ptb-xl/1.0.3/records500/14000/14021_hr.hea",
    "bytes": 610,
    "sha256": "024dcda662a5f862ac95fef747b155bcff1dd106db787f4ed86ca990ed52640c",
    "official_verified": true,
    "status": "ok"
  },
  {
    "dataset": "plus",
    "path": "fiducial_points/ecgdeli/01000/01100_points_lead_V1.atr",
    "url": "https://physionet.org/files/ptb-xl-plus/1.0.1/fiducial_points/ecgdeli/01000/01100_points_lead_V1.atr",
    "bytes": 2922,
    "sha256": "dd7260a101343187b3d04ad1494a819fc0cab2e72ed9e005611a95ca9815ad73",
    "official_verified": true,
    "status": "ok"
  },
  {
    "dataset": "plus",
    "path": "fiducial_points/ecgdeli/14000/14021_points_lead_V6.atr",
    "url": "https://physionet.org/files/ptb-xl-plus/1.0.1/fiducial_points/ecgdeli/14000/14021_points_lead_V6.atr",
    "bytes": 2716,
    "sha256": "36072345342364e888b613981f719713360d0580899f05b7352f8a496cbfa222",
    "official_verified": true,
    "status": "ok"
  },
  {
    "dataset": "ptbxl",
    "path": "records500/08000/08774_hr.dat",
    "url": "https://physionet.org/files/ptb-xl/1.0.3/records500/08000/08774_hr.dat",
    "bytes": 120000,
    "sha256": "8065a708090bd2532da85f4864449b5ce5b21c5f8bf10b7945cc0729bef49e6f",
    "official_verified": true,
    "status": "ok"
  },
  {
    "dataset": "plus",
    "path": "fiducial_points/ecgdeli/08000/08774_points_lead_V1.atr",
    "url": "https://physionet.org/files/ptb-xl-plus/1.0.1/fiducial_points/ecgdeli/08000/08774_points_lead_V1.atr",
    "bytes": 2510,
    "sha256": "0bf46df41fb1b234929180764954e5d180a9920547f5003373ad206afd16f083",
    "official_verified": true,
    "status": "ok"
  },
  {
    "dataset": "ptbxl",
    "path": "records500/14000/14021_hr.dat",
    "url": "https://physionet.org/files/ptb-xl/1.0.3/records500/14000/14021_hr.dat",
    "bytes": 120000,
    "sha256": "6fcd08474cf5620b426c4c5c41acdce5c10f651a5afa17a6b14262e4c8c54abf",
    "official_verified": true,
    "status": "ok"
  },
  {
    "dataset": "ptbxl",
    "path": "records500/00000/00694_hr.dat",
    "url": "https://physionet.org/files/ptb-xl/1.0.3/records500/00000/00694_hr.dat",
    "bytes": 120000,
    "sha256": "9312834841d3bf1dd2fe7499bdd51ff459a1a80b7ba7c1402f58248bd1dcfcba",
    "official_verified": true,
    "status": "ok"
  },
  {
    "dataset": "plus",
    "path": "fiducial_points/ecgdeli/14000/14021_points_lead_V1.atr",
    "url": "https://physionet.org/files/ptb-xl-plus/1.0.1/fiducial_points/ecgdeli/14000/14021_points_lead_V1.atr",
    "bytes": 2716,
    "sha256": "3289585e94286f41b6ef60e3b8887e73defc5552d1716caae9ea474fc4d71e40",
    "official_verified": true,
    "status": "ok"
  },
  {
    "dataset": "ptbxl",
    "path": "records500/00000/00694_hr.hea",
    "url": "https://physionet.org/files/ptb-xl/1.0.3/records500/00000/00694_hr.hea",
    "bytes": 599,
    "sha256": "f477cc5a2a8c9ed923d94bba8fca32945e6d1419ba0f6f11247435ddf8ba5377",
    "official_verified": true,
    "status": "ok"
  },
  {
    "dataset": "ptbxl",
    "path": "records500/17000/17617_hr.hea",
    "url": "https://physionet.org/files/ptb-xl/1.0.3/records500/17000/17617_hr.hea",
    "bytes": 609,
    "sha256": "7b1677b5af35a95fd981869c1af1e3167ba243d59ff86ab2fe5912151e5d2d29",
    "official_verified": true,
    "status": "ok"
  },
  {
    "dataset": "plus",
    "path": "fiducial_points/ecgdeli/00000/00694_points_lead_V1.atr",
    "url": "https://physionet.org/files/ptb-xl-plus/1.0.1/fiducial_points/ecgdeli/00000/00694_points_lead_V1.atr",
    "bytes": 2510,
    "sha256": "6f7196bfcc4262b275fb0f6cc3ffd507b1c03e3d90328bf299f24841a76a8e50",
    "official_verified": true,
    "status": "ok"
  },
  {
    "dataset": "plus",
    "path": "fiducial_points/ecgdeli/08000/08774_points_lead_V6.atr",
    "url": "https://physionet.org/files/ptb-xl-plus/1.0.1/fiducial_points/ecgdeli/08000/08774_points_lead_V6.atr",
    "bytes": 2510,
    "sha256": "8da147d214e8ecfacd4a8637d2d3b24d9287593d4b0687f5c4afac8e4284562c",
    "official_verified": true,
    "status": "ok"
  },
  {
    "dataset": "plus",
    "path": "fiducial_points/ecgdeli/00000/00694_points_lead_V6.atr",
    "url": "https://physionet.org/files/ptb-xl-plus/1.0.1/fiducial_points/ecgdeli/00000/00694_points_lead_V6.atr",
    "bytes": 2510,
    "sha256": "ec202c7185f80084800a86ffe73b19203e2c74f8880691283cc148d514d793a8",
    "official_verified": true,
    "status": "ok"
  },
  {
    "dataset": "ptbxl",
    "path": "records500/17000/17655_hr.hea",
    "url": "https://physionet.org/files/ptb-xl/1.0.3/records500/17000/17655_hr.hea",
    "bytes": 607,
    "sha256": "34614da43a12e31fd733e413d85146e09104042c6d3d0f48b56a89a1acaee902",
    "official_verified": true,
    "status": "ok"
  },
  {
    "dataset": "plus",
    "path": "fiducial_points/ecgdeli/17000/17617_points_lead_V6.atr",
    "url": "https://physionet.org/files/ptb-xl-plus/1.0.1/fiducial_points/ecgdeli/17000/17617_points_lead_V6.atr",
    "bytes": 2510,
    "sha256": "5ad11f6f2c51091be09971235d83936b8d5ca11f65e1ee13a25e1934de0e9a54",
    "official_verified": true,
    "status": "ok"
  },
  {
    "dataset": "plus",
    "path": "fiducial_points/ecgdeli/04000/04016_points_lead_V1.atr",
    "url": "https://physionet.org/files/ptb-xl-plus/1.0.1/fiducial_points/ecgdeli/04000/04016_points_lead_V1.atr",
    "bytes": 2304,
    "sha256": "9d1f736a7996c5894c4936c5a62c1c127ba2c7d5eef4664f71e014efd3b7289b",
    "official_verified": true,
    "status": "ok"
  },
  {
    "dataset": "plus",
    "path": "fiducial_points/ecgdeli/17000/17617_points_lead_V1.atr",
    "url": "https://physionet.org/files/ptb-xl-plus/1.0.1/fiducial_points/ecgdeli/17000/17617_points_lead_V1.atr",
    "bytes": 2510,
    "sha256": "43231c2c0c48c8fe1b761cbc8fb0fdacf3c72ff15dec6d53d1cc8b02356961f7",
    "official_verified": true,
    "status": "ok"
  },
  {
    "dataset": "plus",
    "path": "fiducial_points/ecgdeli/17000/17655_points_lead_V6.atr",
    "url": "https://physionet.org/files/ptb-xl-plus/1.0.1/fiducial_points/ecgdeli/17000/17655_points_lead_V6.atr",
    "bytes": 2304,
    "sha256": "0af4064af2815edce40d29b517cc7c80a289fb5060679c90448ff464eab81493",
    "official_verified": true,
    "status": "ok"
  },
  {
    "dataset": "ptbxl",
    "path": "records500/04000/04016_hr.hea",
    "url": "https://physionet.org/files/ptb-xl/1.0.3/records500/04000/04016_hr.hea",
    "bytes": 616,
    "sha256": "57e4deb581aa6f16a0d26963acd1b2e5c25c9a09ba864db3482998ee9e1b8a7b",
    "official_verified": true,
    "status": "ok"
  },
  {
    "dataset": "ptbxl",
    "path": "records500/04000/04016_hr.dat",
    "url": "https://physionet.org/files/ptb-xl/1.0.3/records500/04000/04016_hr.dat",
    "bytes": 120000,
    "sha256": "1aec9b48e704f9735d1158e5c5622ddbb1176429c067996f6705464066a6c349",
    "official_verified": true,
    "status": "ok"
  },
  {
    "dataset": "ptbxl",
    "path": "records500/17000/17617_hr.dat",
    "url": "https://physionet.org/files/ptb-xl/1.0.3/records500/17000/17617_hr.dat",
    "bytes": 120000,
    "sha256": "ac2c25093aca5f0ea079a42569d03b5839f26f54d04b360ed8e4ba0e00e15737",
    "official_verified": true,
    "status": "ok"
  },
  {
    "dataset": "ptbxl",
    "path": "records500/17000/17655_hr.dat",
    "url": "https://physionet.org/files/ptb-xl/1.0.3/records500/17000/17655_hr.dat",
    "bytes": 120000,
    "sha256": "7717a180e59ba90305b9b0c896d4bf461cafac31a1a83c20bc5cd577d6fbd232",
    "official_verified": true,
    "status": "ok"
  },
  {
    "dataset": "plus",
    "path": "fiducial_points/ecgdeli/04000/04016_points_lead_V6.atr",
    "url": "https://physionet.org/files/ptb-xl-plus/1.0.1/fiducial_points/ecgdeli/04000/04016_points_lead_V6.atr",
    "bytes": 2304,
    "sha256": "ba104bae1ec77d29540e93a9a5f9a3864bfbaf77e49696d243bfaa04d165a595",
    "official_verified": true,
    "status": "ok"
  },
  {
    "dataset": "plus",
    "path": "fiducial_points/ecgdeli/17000/17655_points_lead_V1.atr",
    "url": "https://physionet.org/files/ptb-xl-plus/1.0.1/fiducial_points/ecgdeli/17000/17655_points_lead_V1.atr",
    "bytes": 2304,
    "sha256": "f46dc7732227ea3781a234a08456cedc599768df75c8b218c08da5c011ce8d28",
    "official_verified": true,
    "status": "ok"
  },
  {
    "dataset": "ptbxl",
    "path": "records500/20000/20356_hr.hea",
    "url": "https://physionet.org/files/ptb-xl/1.0.3/records500/20000/20356_hr.hea",
    "bytes": 604,
    "sha256": "931c34ca5cf4fe4eaf672017a2792233afdbed427f2ce6866386cf5f1f11141e",
    "official_verified": true,
    "status": "ok"
  },
  {
    "dataset": "plus",
    "path": "fiducial_points/ecgdeli/20000/20356_points_lead_V1.atr",
    "url": "https://physionet.org/files/ptb-xl-plus/1.0.1/fiducial_points/ecgdeli/20000/20356_points_lead_V1.atr",
    "bytes": 2716,
    "sha256": "70ea1eeaa05ee106a2471daef2cbb443b599cde0a90a0160b5f07adb8833a697",
    "official_verified": true,
    "status": "ok"
  },
  {
    "dataset": "plus",
    "path": "fiducial_points/ecgdeli/20000/20950_points_lead_V6.atr",
    "url": "https://physionet.org/files/ptb-xl-plus/1.0.1/fiducial_points/ecgdeli/20000/20950_points_lead_V6.atr",
    "bytes": 2304,
    "sha256": "9e870a311d93de4b5d0a095b9ecd32c9f587655e57358bc04e23ab049b8df1c8",
    "official_verified": true,
    "status": "ok"
  },
  {
    "dataset": "plus",
    "path": "fiducial_points/ecgdeli/20000/20950_points_lead_V1.atr",
    "url": "https://physionet.org/files/ptb-xl-plus/1.0.1/fiducial_points/ecgdeli/20000/20950_points_lead_V1.atr",
    "bytes": 2304,
    "sha256": "98c19ece64c84b80cfa7446fc4ff366a08d4a635c94b835de95cfda21ad46eee",
    "official_verified": true,
    "status": "ok"
  },
  {
    "dataset": "plus",
    "path": "fiducial_points/ecgdeli/20000/20356_points_lead_V6.atr",
    "url": "https://physionet.org/files/ptb-xl-plus/1.0.1/fiducial_points/ecgdeli/20000/20356_points_lead_V6.atr",
    "bytes": 2716,
    "sha256": "0a4bdf60ceba3f504e26d06a64c58cc393226968222205354e02711b7bbe1ea2",
    "official_verified": true,
    "status": "ok"
  },
  {
    "dataset": "ptbxl",
    "path": "records500/20000/20950_hr.dat",
    "url": "https://physionet.org/files/ptb-xl/1.0.3/records500/20000/20950_hr.dat",
    "bytes": 120000,
    "sha256": "d5ed4b8cb09c5e4a801f03d7c7ceb59dafaa337eb4d678ef271abd18f8c2c0fc",
    "official_verified": true,
    "status": "ok"
  },
  {
    "dataset": "ptbxl",
    "path": "records500/16000/16239_hr.hea",
    "url": "https://physionet.org/files/ptb-xl/1.0.3/records500/16000/16239_hr.hea",
    "bytes": 600,
    "sha256": "f35756d4651cba6dfb67a1827182ae393eaa103d06c07d1250e65e8a5b004a73",
    "official_verified": true,
    "status": "ok"
  },
  {
    "dataset": "ptbxl",
    "path": "records500/20000/20950_hr.hea",
    "url": "https://physionet.org/files/ptb-xl/1.0.3/records500/20000/20950_hr.hea",
    "bytes": 620,
    "sha256": "c65dcabcd1d6153f73867cabc9a3a60fac4b92c2fe1163f7d66ee03eae4656ef",
    "official_verified": true,
    "status": "ok"
  },
  {
    "dataset": "ptbxl",
    "path": "records500/20000/20356_hr.dat",
    "url": "https://physionet.org/files/ptb-xl/1.0.3/records500/20000/20356_hr.dat",
    "bytes": 120000,
    "sha256": "7159c4fad5135a4abe8012ae5814a1199792e9f2175334477589f21c4eac7e3d",
    "official_verified": true,
    "status": "ok"
  },
  {
    "dataset": "plus",
    "path": "fiducial_points/ecgdeli/16000/16239_points_lead_V6.atr",
    "url": "https://physionet.org/files/ptb-xl-plus/1.0.1/fiducial_points/ecgdeli/16000/16239_points_lead_V6.atr",
    "bytes": 2510,
    "sha256": "dcb5ea9fba3db863e938a67028199e4193f569fd92d7fcd8b58e10fbb44d1dbc",
    "official_verified": true,
    "status": "ok"
  },
  {
    "dataset": "plus",
    "path": "fiducial_points/ecgdeli/16000/16239_points_lead_V1.atr",
    "url": "https://physionet.org/files/ptb-xl-plus/1.0.1/fiducial_points/ecgdeli/16000/16239_points_lead_V1.atr",
    "bytes": 2510,
    "sha256": "5bf35cdc20ef35f32181cc4b5699369745b7a6b90372e2a994a174c8a6c7e733",
    "official_verified": true,
    "status": "ok"
  },
  {
    "dataset": "ptbxl",
    "path": "records500/01000/01172_hr.hea",
    "url": "https://physionet.org/files/ptb-xl/1.0.3/records500/01000/01172_hr.hea",
    "bytes": 613,
    "sha256": "125537d9d8494b8fadbc4cabdcceeda9bf28c8ec3397bd1612defc969776bd28",
    "official_verified": true,
    "status": "ok"
  },
  {
    "dataset": "plus",
    "path": "fiducial_points/ecgdeli/01000/01172_points_lead_V1.atr",
    "url": "https://physionet.org/files/ptb-xl-plus/1.0.1/fiducial_points/ecgdeli/01000/01172_points_lead_V1.atr",
    "bytes": 2304,
    "sha256": "2029537ba1be08ce4b3f825568788118c0a675a3589339f17d5b00bd82c8a2b3",
    "official_verified": true,
    "status": "ok"
  },
  {
    "dataset": "ptbxl",
    "path": "records500/18000/18132_hr.hea",
    "url": "https://physionet.org/files/ptb-xl/1.0.3/records500/18000/18132_hr.hea",
    "bytes": 601,
    "sha256": "217df2481ebe14bb6a495e546d6133092783dfe4c06ad97313f3fc931685b5db",
    "official_verified": true,
    "status": "ok"
  },
  {
    "dataset": "ptbxl",
    "path": "records500/16000/16239_hr.dat",
    "url": "https://physionet.org/files/ptb-xl/1.0.3/records500/16000/16239_hr.dat",
    "bytes": 120000,
    "sha256": "0ee2697d4d962c834caf07a1e230fcaebe2b8607f3424b25c1b1b4ee6bcde204",
    "official_verified": true,
    "status": "ok"
  },
  {
    "dataset": "plus",
    "path": "fiducial_points/ecgdeli/01000/01172_points_lead_V6.atr",
    "url": "https://physionet.org/files/ptb-xl-plus/1.0.1/fiducial_points/ecgdeli/01000/01172_points_lead_V6.atr",
    "bytes": 2304,
    "sha256": "764720549f06186b579f6537414db6e9e4e841045e651e1d6619816fd7a71ef7",
    "official_verified": true,
    "status": "ok"
  },
  {
    "dataset": "ptbxl",
    "path": "records500/01000/01172_hr.dat",
    "url": "https://physionet.org/files/ptb-xl/1.0.3/records500/01000/01172_hr.dat",
    "bytes": 120000,
    "sha256": "b4a022c4733504934ed6655f57584b7ef7018cb2f73f49981677f8c408767b23",
    "official_verified": true,
    "status": "ok"
  },
  {
    "dataset": "plus",
    "path": "fiducial_points/ecgdeli/18000/18132_points_lead_V1.atr",
    "url": "https://physionet.org/files/ptb-xl-plus/1.0.1/fiducial_points/ecgdeli/18000/18132_points_lead_V1.atr",
    "bytes": 2716,
    "sha256": "cdddcb63eb4dd9e5c541eb0e02f18413d8e08201e218f9e2fa2101c5149613b1",
    "official_verified": true,
    "status": "ok"
  },
  {
    "dataset": "plus",
    "path": "fiducial_points/ecgdeli/18000/18132_points_lead_V6.atr",
    "url": "https://physionet.org/files/ptb-xl-plus/1.0.1/fiducial_points/ecgdeli/18000/18132_points_lead_V6.atr",
    "bytes": 2716,
    "sha256": "2561eff6e1d6c038c284dbc2dc143e2eada3d7a94178d07951d835af3c41a35e",
    "official_verified": true,
    "status": "ok"
  },
  {
    "dataset": "ptbxl",
    "path": "records500/13000/13238_hr.hea",
    "url": "https://physionet.org/files/ptb-xl/1.0.3/records500/13000/13238_hr.hea",
    "bytes": 603,
    "sha256": "a8bc068a1a83be6b66c1755fea29c7544c793a75b48b4823568b687af500e2f2",
    "official_verified": true,
    "status": "ok"
  },
  {
    "dataset": "ptbxl",
    "path": "records500/17000/17297_hr.hea",
    "url": "https://physionet.org/files/ptb-xl/1.0.3/records500/17000/17297_hr.hea",
    "bytes": 606,
    "sha256": "689f02533ade10cd1cfae003fe9ca515603e3bb8f86a5032df449b41e640d030",
    "official_verified": true,
    "status": "ok"
  },
  {
    "dataset": "ptbxl",
    "path": "records500/18000/18132_hr.dat",
    "url": "https://physionet.org/files/ptb-xl/1.0.3/records500/18000/18132_hr.dat",
    "bytes": 120000,
    "sha256": "ac6f9990b2c272925d17d482252628da2e31cfc9b0ab1decfb5c42889a5a693e",
    "official_verified": true,
    "status": "ok"
  },
  {
    "dataset": "plus",
    "path": "fiducial_points/ecgdeli/13000/13238_points_lead_V1.atr",
    "url": "https://physionet.org/files/ptb-xl-plus/1.0.1/fiducial_points/ecgdeli/13000/13238_points_lead_V1.atr",
    "bytes": 4570,
    "sha256": "5f4947b802b3e04c9c71778e1bbdb8eee44d1d017bfa6405e2b85898662f9634",
    "official_verified": true,
    "status": "ok"
  },
  {
    "dataset": "ptbxl",
    "path": "records500/13000/13238_hr.dat",
    "url": "https://physionet.org/files/ptb-xl/1.0.3/records500/13000/13238_hr.dat",
    "bytes": 120000,
    "sha256": "26e73bca79048717b0c9b3adfa14b87f7547fce5767015fd6ecc6b244390b0ce",
    "official_verified": true,
    "status": "ok"
  },
  {
    "dataset": "plus",
    "path": "fiducial_points/ecgdeli/13000/13238_points_lead_V6.atr",
    "url": "https://physionet.org/files/ptb-xl-plus/1.0.1/fiducial_points/ecgdeli/13000/13238_points_lead_V6.atr",
    "bytes": 4570,
    "sha256": "48f3badb86dc7db30f3d8d413c00745188bec5f64743b7e091e51bc6cccfcac4",
    "official_verified": true,
    "status": "ok"
  },
  {
    "dataset": "plus",
    "path": "fiducial_points/ecgdeli/17000/17297_points_lead_V1.atr",
    "url": "https://physionet.org/files/ptb-xl-plus/1.0.1/fiducial_points/ecgdeli/17000/17297_points_lead_V1.atr",
    "bytes": 2098,
    "sha256": "6a60f4e0310a044db7fd291a5bb6baf45ee7f3e633eb8d3f17e9a4035b810a8c",
    "official_verified": true,
    "status": "ok"
  },
  {
    "dataset": "plus",
    "path": "fiducial_points/ecgdeli/17000/17297_points_lead_V6.atr",
    "url": "https://physionet.org/files/ptb-xl-plus/1.0.1/fiducial_points/ecgdeli/17000/17297_points_lead_V6.atr",
    "bytes": 2098,
    "sha256": "0fdcd05d7805209dc1f11b040289823e9efcd2f6afda966d2fba41c1d28a9d44",
    "official_verified": true,
    "status": "ok"
  },
  {
    "dataset": "ptbxl",
    "path": "records500/00000/00478_hr.hea",
    "url": "https://physionet.org/files/ptb-xl/1.0.3/records500/00000/00478_hr.hea",
    "bytes": 608,
    "sha256": "9b55dbfbc5535f6efdae6921630a35b4ae7b503dfa49ad9ba8e3c9ab43f3392c",
    "official_verified": true,
    "status": "ok"
  },
  {
    "dataset": "plus",
    "path": "fiducial_points/ecgdeli/00000/00478_points_lead_V6.atr",
    "url": "https://physionet.org/files/ptb-xl-plus/1.0.1/fiducial_points/ecgdeli/00000/00478_points_lead_V6.atr",
    "bytes": 2098,
    "sha256": "3b7d224af7d96a1f882757718f9d1597298a52643f4bca1d8a0e609ecb99409c",
    "official_verified": true,
    "status": "ok"
  },
  {
    "dataset": "ptbxl",
    "path": "records500/00000/00478_hr.dat",
    "url": "https://physionet.org/files/ptb-xl/1.0.3/records500/00000/00478_hr.dat",
    "bytes": 120000,
    "sha256": "9b2faf053e553de2a22d327ad6a2bbc2e25f6ef7bdedec66bb109b7a86e51f61",
    "official_verified": true,
    "status": "ok"
  },
  {
    "dataset": "ptbxl",
    "path": "records500/17000/17297_hr.dat",
    "url": "https://physionet.org/files/ptb-xl/1.0.3/records500/17000/17297_hr.dat",
    "bytes": 120000,
    "sha256": "307888e0d7c6bda262e5155fc62ca30f5173d4f3d89caade83fba2c86204e644",
    "official_verified": true,
    "status": "ok"
  },
  {
    "dataset": "ptbxl",
    "path": "records500/11000/11474_hr.hea",
    "url": "https://physionet.org/files/ptb-xl/1.0.3/records500/11000/11474_hr.hea",
    "bytes": 608,
    "sha256": "772b0f3af5dad66d26ec359e120c106ffc6591e2c0e6c786c64965cba723e1da",
    "official_verified": true,
    "status": "ok"
  },
  {
    "dataset": "plus",
    "path": "fiducial_points/ecgdeli/00000/00478_points_lead_V1.atr",
    "url": "https://physionet.org/files/ptb-xl-plus/1.0.1/fiducial_points/ecgdeli/00000/00478_points_lead_V1.atr",
    "bytes": 2098,
    "sha256": "1d23ae2bed0b5130b8eaaddb54bd8cbf68cffa071ee235fd77a24c7f968a6dc5",
    "official_verified": true,
    "status": "ok"
  },
  {
    "dataset": "ptbxl",
    "path": "records500/12000/12480_hr.hea",
    "url": "https://physionet.org/files/ptb-xl/1.0.3/records500/12000/12480_hr.hea",
    "bytes": 603,
    "sha256": "4ba888683d32fcb743a7142caecfd81518668f03307d223db9076d857582c1eb",
    "official_verified": true,
    "status": "ok"
  },
  {
    "dataset": "ptbxl",
    "path": "records500/11000/11474_hr.dat",
    "url": "https://physionet.org/files/ptb-xl/1.0.3/records500/11000/11474_hr.dat",
    "bytes": 120000,
    "sha256": "d76942b340411df17cb52855c183edcebe0c701bf792f0e9f91707fc3c04aa14",
    "official_verified": true,
    "status": "ok"
  },
  {
    "dataset": "plus",
    "path": "fiducial_points/ecgdeli/11000/11474_points_lead_V1.atr",
    "url": "https://physionet.org/files/ptb-xl-plus/1.0.1/fiducial_points/ecgdeli/11000/11474_points_lead_V1.atr",
    "bytes": 2716,
    "sha256": "13031506869a2cf09ba36dd5fcea4da1fc6f35f310ac0db8bb4aaf395cdbbc96",
    "official_verified": true,
    "status": "ok"
  },
  {
    "dataset": "plus",
    "path": "fiducial_points/ecgdeli/11000/11474_points_lead_V6.atr",
    "url": "https://physionet.org/files/ptb-xl-plus/1.0.1/fiducial_points/ecgdeli/11000/11474_points_lead_V6.atr",
    "bytes": 2716,
    "sha256": "0f08a40f69bb2420c12b92ac534d34c8a585d0be5405ad9c99319356ed57c747",
    "official_verified": true,
    "status": "ok"
  },
  {
    "dataset": "plus",
    "path": "fiducial_points/ecgdeli/12000/12480_points_lead_V1.atr",
    "url": "https://physionet.org/files/ptb-xl-plus/1.0.1/fiducial_points/ecgdeli/12000/12480_points_lead_V1.atr",
    "bytes": 2304,
    "sha256": "10e257214d0ea020f78bfef923fc4ea574270ec6a902f29c391727becc9f0088",
    "official_verified": true,
    "status": "ok"
  },
  {
    "dataset": "plus",
    "path": "fiducial_points/ecgdeli/12000/12480_points_lead_V6.atr",
    "url": "https://physionet.org/files/ptb-xl-plus/1.0.1/fiducial_points/ecgdeli/12000/12480_points_lead_V6.atr",
    "bytes": 2304,
    "sha256": "0dc98199ecd5d89c929fa43c52eda33be637e0fa9fa9e0ab9e9b4bdbfe8f9b6e",
    "official_verified": true,
    "status": "ok"
  },
  {
    "dataset": "ptbxl",
    "path": "records500/12000/12677_hr.hea",
    "url": "https://physionet.org/files/ptb-xl/1.0.3/records500/12000/12677_hr.hea",
    "bytes": 610,
    "sha256": "7b9c4fc1737675f72482eb5cd196bb5d86de2312747b54ad7c9b50345e148c55",
    "official_verified": true,
    "status": "ok"
  },
  {
    "dataset": "plus",
    "path": "fiducial_points/ecgdeli/12000/12677_points_lead_V1.atr",
    "url": "https://physionet.org/files/ptb-xl-plus/1.0.1/fiducial_points/ecgdeli/12000/12677_points_lead_V1.atr",
    "bytes": 2098,
    "sha256": "f40daf7c125ccf80210352cf70ee577b55c37f49a7ae7a31ff5df4e431683907",
    "official_verified": true,
    "status": "ok"
  },
  {
    "dataset": "ptbxl",
    "path": "records500/12000/12480_hr.dat",
    "url": "https://physionet.org/files/ptb-xl/1.0.3/records500/12000/12480_hr.dat",
    "bytes": 120000,
    "sha256": "e1b9998fb3fdebf6b73c310fcc5fe384683122a2709068d6539b0bcabe7de5c5",
    "official_verified": true,
    "status": "ok"
  },
  {
    "dataset": "ptbxl",
    "path": "records500/17000/17575_hr.hea",
    "url": "https://physionet.org/files/ptb-xl/1.0.3/records500/17000/17575_hr.hea",
    "bytes": 618,
    "sha256": "58d5682bdae605fe1cf4c67b6376ab231bd933065ef4ec7bd98df051349badcd",
    "official_verified": true,
    "status": "ok"
  },
  {
    "dataset": "plus",
    "path": "fiducial_points/ecgdeli/12000/12677_points_lead_V6.atr",
    "url": "https://physionet.org/files/ptb-xl-plus/1.0.1/fiducial_points/ecgdeli/12000/12677_points_lead_V6.atr",
    "bytes": 2098,
    "sha256": "339d8b2b5a8989960c310807b6c37aa2b2b0a797c2d26b7810206a49035838a9",
    "official_verified": true,
    "status": "ok"
  },
  {
    "dataset": "plus",
    "path": "fiducial_points/ecgdeli/17000/17575_points_lead_V1.atr",
    "url": "https://physionet.org/files/ptb-xl-plus/1.0.1/fiducial_points/ecgdeli/17000/17575_points_lead_V1.atr",
    "bytes": 2304,
    "sha256": "ade5edbd5039be2678427fee084fcc9b0f31475a3aa7b70579003b12bbd30039",
    "official_verified": true,
    "status": "ok"
  },
  {
    "dataset": "ptbxl",
    "path": "records500/12000/12677_hr.dat",
    "url": "https://physionet.org/files/ptb-xl/1.0.3/records500/12000/12677_hr.dat",
    "bytes": 120000,
    "sha256": "d82514993615e0abdbb5267db23091f8d0fb50ce054d9a63a80bf89d9b27db1f",
    "official_verified": true,
    "status": "ok"
  },
  {
    "dataset": "plus",
    "path": "fiducial_points/ecgdeli/17000/17575_points_lead_V6.atr",
    "url": "https://physionet.org/files/ptb-xl-plus/1.0.1/fiducial_points/ecgdeli/17000/17575_points_lead_V6.atr",
    "bytes": 2304,
    "sha256": "4ff06449da906745702b32e91ef6f88e7e4814193730c3cc9545e247433b4747",
    "official_verified": true,
    "status": "ok"
  },
  {
    "dataset": "ptbxl",
    "path": "records500/17000/17575_hr.dat",
    "url": "https://physionet.org/files/ptb-xl/1.0.3/records500/17000/17575_hr.dat",
    "bytes": 120000,
    "sha256": "9623f0b12811990335b1fea121d6fcd6328225eb889f8fe403501007b9981c64",
    "official_verified": true,
    "status": "ok"
  },
  {
    "dataset": "plus",
    "path": "fiducial_points/ecgdeli/05000/05914_points_lead_V6.atr",
    "url": "https://physionet.org/files/ptb-xl-plus/1.0.1/fiducial_points/ecgdeli/05000/05914_points_lead_V6.atr",
    "bytes": 2510,
    "sha256": "c3c3f4439b6a2545f9d03aea0fbeea015a09aab376f5eb57bc3f59cc0d6324bc",
    "official_verified": true,
    "status": "ok"
  },
  {
    "dataset": "ptbxl",
    "path": "records500/17000/17910_hr.hea",
    "url": "https://physionet.org/files/ptb-xl/1.0.3/records500/17000/17910_hr.hea",
    "bytes": 599,
    "sha256": "260cb2173fcac66aaf7583237c66aa37b44fdcb99fa2240e4facbb52401fd08d",
    "official_verified": true,
    "status": "ok"
  },
  {
    "dataset": "plus",
    "path": "fiducial_points/ecgdeli/05000/05914_points_lead_V1.atr",
    "url": "https://physionet.org/files/ptb-xl-plus/1.0.1/fiducial_points/ecgdeli/05000/05914_points_lead_V1.atr",
    "bytes": 2510,
    "sha256": "48bbc6bb2cbfa319b59100eab860014c9cbcce8ff2409065abfcff2de9a054fe",
    "official_verified": true,
    "status": "ok"
  },
  {
    "dataset": "ptbxl",
    "path": "records500/05000/05914_hr.hea",
    "url": "https://physionet.org/files/ptb-xl/1.0.3/records500/05000/05914_hr.hea",
    "bytes": 608,
    "sha256": "bf0872e28b1e7dc2801e5f4eba1a69d28f2902c0237218bd1aba923d158f6ca7",
    "official_verified": true,
    "status": "ok"
  },
  {
    "dataset": "ptbxl",
    "path": "records500/05000/05914_hr.dat",
    "url": "https://physionet.org/files/ptb-xl/1.0.3/records500/05000/05914_hr.dat",
    "bytes": 120000,
    "sha256": "c7b753538db11d7a09861c2fa5cbe1472f54ccf11fe74152af05fb5c5e6b4b67",
    "official_verified": true,
    "status": "ok"
  },
  {
    "dataset": "ptbxl",
    "path": "records500/17000/17910_hr.dat",
    "url": "https://physionet.org/files/ptb-xl/1.0.3/records500/17000/17910_hr.dat",
    "bytes": 120000,
    "sha256": "9665fbc1881f600d8330ca56d803ffe23f918e4b487a4d0b1070d691ff82277c",
    "official_verified": true,
    "status": "ok"
  },
  {
    "dataset": "ptbxl",
    "path": "records500/17000/17176_hr.hea",
    "url": "https://physionet.org/files/ptb-xl/1.0.3/records500/17000/17176_hr.hea",
    "bytes": 608,
    "sha256": "005a74c9d5fe75439368a16cf84ee1f34c3fcf78189dfbf22fb9c7f6b09d2e0d",
    "official_verified": true,
    "status": "ok"
  },
  {
    "dataset": "plus",
    "path": "fiducial_points/ecgdeli/17000/17176_points_lead_V6.atr",
    "url": "https://physionet.org/files/ptb-xl-plus/1.0.1/fiducial_points/ecgdeli/17000/17176_points_lead_V6.atr",
    "bytes": 2922,
    "sha256": "15ecdd206c0df8b4afa574018a5f92fbf49bd6eea3a548f23f7d8f2b8c6433e3",
    "official_verified": true,
    "status": "ok"
  },
  {
    "dataset": "ptbxl",
    "path": "records500/02000/02381_hr.hea",
    "url": "https://physionet.org/files/ptb-xl/1.0.3/records500/02000/02381_hr.hea",
    "bytes": 606,
    "sha256": "3fd2f4eec1713d7d94b1a297277759cd64c0c611255f9d26eb83cb118c2382a6",
    "official_verified": true,
    "status": "ok"
  },
  {
    "dataset": "plus",
    "path": "fiducial_points/ecgdeli/17000/17176_points_lead_V1.atr",
    "url": "https://physionet.org/files/ptb-xl-plus/1.0.1/fiducial_points/ecgdeli/17000/17176_points_lead_V1.atr",
    "bytes": 2922,
    "sha256": "b93b55a2c3bfddfa3d8d9415f53e434a2624a900053a72a92c70ceb7d5737aa2",
    "official_verified": true,
    "status": "ok"
  },
  {
    "dataset": "plus",
    "path": "fiducial_points/ecgdeli/17000/17910_points_lead_V1.atr",
    "url": "https://physionet.org/files/ptb-xl-plus/1.0.1/fiducial_points/ecgdeli/17000/17910_points_lead_V1.atr",
    "bytes": 2304,
    "sha256": "3d36f67116629542bb4dd7994a2c3341a5380a06f1ee18b57f4f9f4a9116aebc",
    "official_verified": true,
    "status": "ok"
  },
  {
    "dataset": "plus",
    "path": "fiducial_points/ecgdeli/17000/17910_points_lead_V6.atr",
    "url": "https://physionet.org/files/ptb-xl-plus/1.0.1/fiducial_points/ecgdeli/17000/17910_points_lead_V6.atr",
    "bytes": 2304,
    "sha256": "858e546c86f90e76bc96ba71abc1d1af3e75c926731c64b1dda4b576653bbc29",
    "official_verified": true,
    "status": "ok"
  },
  {
    "dataset": "ptbxl",
    "path": "records500/17000/17176_hr.dat",
    "url": "https://physionet.org/files/ptb-xl/1.0.3/records500/17000/17176_hr.dat",
    "bytes": 120000,
    "sha256": "8272cf50e1f9d29aa457d2e3acbec2f543a0290e905072a6b1e358a84a0b68da",
    "official_verified": true,
    "status": "ok"
  },
  {
    "dataset": "plus",
    "path": "fiducial_points/ecgdeli/02000/02381_points_lead_V6.atr",
    "url": "https://physionet.org/files/ptb-xl-plus/1.0.1/fiducial_points/ecgdeli/02000/02381_points_lead_V6.atr",
    "bytes": 2304,
    "sha256": "448bfb271a864b8cfedba08840c1cfd5580ae245bc8c88ef80ce09f1af800672",
    "official_verified": true,
    "status": "ok"
  },
  {
    "dataset": "ptbxl",
    "path": "records500/03000/03342_hr.hea",
    "url": "https://physionet.org/files/ptb-xl/1.0.3/records500/03000/03342_hr.hea",
    "bytes": 604,
    "sha256": "7db306571b3d08144b48eadc72551d3bbd145115b0ab831c3703754b854e920e",
    "official_verified": true,
    "status": "ok"
  },
  {
    "dataset": "ptbxl",
    "path": "records500/02000/02381_hr.dat",
    "url": "https://physionet.org/files/ptb-xl/1.0.3/records500/02000/02381_hr.dat",
    "bytes": 120000,
    "sha256": "b5293e1654155d5c218a5b82700359edc6a7919bbd84e9a9710dced13baf021a",
    "official_verified": true,
    "status": "ok"
  },
  {
    "dataset": "plus",
    "path": "fiducial_points/ecgdeli/03000/03342_points_lead_V1.atr",
    "url": "https://physionet.org/files/ptb-xl-plus/1.0.1/fiducial_points/ecgdeli/03000/03342_points_lead_V1.atr",
    "bytes": 3540,
    "sha256": "8476f7f232a987222b8739d69fc79659c3acebe07245ec2cdb01778a0bfb150a",
    "official_verified": true,
    "status": "ok"
  },
  {
    "dataset": "ptbxl",
    "path": "records500/01000/01175_hr.hea",
    "url": "https://physionet.org/files/ptb-xl/1.0.3/records500/01000/01175_hr.hea",
    "bytes": 604,
    "sha256": "7ace1caa53139b63cf75925c98a68584af270bbc4dea0bfad035613e6786844a",
    "official_verified": true,
    "status": "ok"
  },
  {
    "dataset": "plus",
    "path": "fiducial_points/ecgdeli/02000/02381_points_lead_V1.atr",
    "url": "https://physionet.org/files/ptb-xl-plus/1.0.1/fiducial_points/ecgdeli/02000/02381_points_lead_V1.atr",
    "bytes": 2304,
    "sha256": "bffc11895a6147bfcfe042b3970d64fedba0fd93caf2f7344440613481070fa6",
    "official_verified": true,
    "status": "ok"
  },
  {
    "dataset": "ptbxl",
    "path": "records500/03000/03342_hr.dat",
    "url": "https://physionet.org/files/ptb-xl/1.0.3/records500/03000/03342_hr.dat",
    "bytes": 120000,
    "sha256": "04e6b1f0e11a64048c5463d8cbdb4223311824f1953de98f69d04fbc8360b017",
    "official_verified": true,
    "status": "ok"
  },
  {
    "dataset": "plus",
    "path": "fiducial_points/ecgdeli/03000/03342_points_lead_V6.atr",
    "url": "https://physionet.org/files/ptb-xl-plus/1.0.1/fiducial_points/ecgdeli/03000/03342_points_lead_V6.atr",
    "bytes": 3540,
    "sha256": "225dcfebdc3cdc47dc7575d7f6c640dc8fd37d5018fa934c4e524003874eda66",
    "official_verified": true,
    "status": "ok"
  },
  {
    "dataset": "plus",
    "path": "fiducial_points/ecgdeli/13000/13248_points_lead_V1.atr",
    "url": "https://physionet.org/files/ptb-xl-plus/1.0.1/fiducial_points/ecgdeli/13000/13248_points_lead_V1.atr",
    "bytes": 2922,
    "sha256": "a1756af8f4efc606894dc3c66da0210e91ad8606617c98a50895b0a8d358af98",
    "official_verified": true,
    "status": "ok"
  },
  {
    "dataset": "plus",
    "path": "fiducial_points/ecgdeli/01000/01175_points_lead_V6.atr",
    "url": "https://physionet.org/files/ptb-xl-plus/1.0.1/fiducial_points/ecgdeli/01000/01175_points_lead_V6.atr",
    "bytes": 2304,
    "sha256": "43c97d9edb86e5cbc50fde6e1d22368e766456f06e49414dedb4ddbb6f691d8d",
    "official_verified": true,
    "status": "ok"
  },
  {
    "dataset": "ptbxl",
    "path": "records500/13000/13248_hr.hea",
    "url": "https://physionet.org/files/ptb-xl/1.0.3/records500/13000/13248_hr.hea",
    "bytes": 603,
    "sha256": "cdac134687a66bcb4a1d37d5643cd28075953abe5e5fc70f4e2d27924b212628",
    "official_verified": true,
    "status": "ok"
  },
  {
    "dataset": "ptbxl",
    "path": "records500/01000/01175_hr.dat",
    "url": "https://physionet.org/files/ptb-xl/1.0.3/records500/01000/01175_hr.dat",
    "bytes": 120000,
    "sha256": "0455cbc445e3d271cad496c1bc00abffa0ffe027b0f0c244bc32dba9e4769359",
    "official_verified": true,
    "status": "ok"
  },
  {
    "dataset": "plus",
    "path": "fiducial_points/ecgdeli/01000/01175_points_lead_V1.atr",
    "url": "https://physionet.org/files/ptb-xl-plus/1.0.1/fiducial_points/ecgdeli/01000/01175_points_lead_V1.atr",
    "bytes": 2304,
    "sha256": "1eb5676ea2f62e1f161a26629cd456651c14ab30dbb912f3dfca4e097f22172d",
    "official_verified": true,
    "status": "ok"
  },
  {
    "dataset": "ptbxl",
    "path": "records500/18000/18295_hr.hea",
    "url": "https://physionet.org/files/ptb-xl/1.0.3/records500/18000/18295_hr.hea",
    "bytes": 609,
    "sha256": "e883d8f0cf53931bcaa77d1669e0538ced60cd81d09c2e3a6c76f7539ba88e80",
    "official_verified": true,
    "status": "ok"
  },
  {
    "dataset": "plus",
    "path": "fiducial_points/ecgdeli/13000/13248_points_lead_V6.atr",
    "url": "https://physionet.org/files/ptb-xl-plus/1.0.1/fiducial_points/ecgdeli/13000/13248_points_lead_V6.atr",
    "bytes": 2922,
    "sha256": "9ee64c2aa7243f21e0c3b907ada5ff97e6977847f560f75bab79a8d8f32ef77c",
    "official_verified": true,
    "status": "ok"
  },
  {
    "dataset": "plus",
    "path": "fiducial_points/ecgdeli/18000/18295_points_lead_V6.atr",
    "url": "https://physionet.org/files/ptb-xl-plus/1.0.1/fiducial_points/ecgdeli/18000/18295_points_lead_V6.atr",
    "bytes": 3746,
    "sha256": "9f4fc962b5c2dfc2dc96f0aa44c09ffcb96b8925db2c3afd1be17aec52f2abe7",
    "official_verified": true,
    "status": "ok"
  },
  {
    "dataset": "plus",
    "path": "fiducial_points/ecgdeli/18000/18295_points_lead_V1.atr",
    "url": "https://physionet.org/files/ptb-xl-plus/1.0.1/fiducial_points/ecgdeli/18000/18295_points_lead_V1.atr",
    "bytes": 3746,
    "sha256": "28230ba55fb3464a6f1c1ef943968c9b136babdcf4318d9957940811c7ccc998",
    "official_verified": true,
    "status": "ok"
  },
  {
    "dataset": "ptbxl",
    "path": "records500/13000/13248_hr.dat",
    "url": "https://physionet.org/files/ptb-xl/1.0.3/records500/13000/13248_hr.dat",
    "bytes": 120000,
    "sha256": "e4c1bf75422e30d4678fb56c6bf9c16ff0a5880f0e14ca90374aab2497db1cbe",
    "official_verified": true,
    "status": "ok"
  },
  {
    "dataset": "ptbxl",
    "path": "records500/15000/15899_hr.dat",
    "url": "https://physionet.org/files/ptb-xl/1.0.3/records500/15000/15899_hr.dat",
    "bytes": 120000,
    "sha256": "c97356021a2859b4b1411335ed75720b6fde4216bb16ff5c7d1db87027085ff8",
    "official_verified": true,
    "status": "ok"
  },
  {
    "dataset": "ptbxl",
    "path": "records500/15000/15899_hr.hea",
    "url": "https://physionet.org/files/ptb-xl/1.0.3/records500/15000/15899_hr.hea",
    "bytes": 614,
    "sha256": "eda518721708cef3f46aa3b34a85e2ba7c531bc343dc03848202382d5dea9bd1",
    "official_verified": true,
    "status": "ok"
  },
  {
    "dataset": "ptbxl",
    "path": "records500/01000/01745_hr.hea",
    "url": "https://physionet.org/files/ptb-xl/1.0.3/records500/01000/01745_hr.hea",
    "bytes": 605,
    "sha256": "ed19e33a47e4fd5d59b9d1865682764c5ee766164071e13e2fbbf705c2fb44a2",
    "official_verified": true,
    "status": "ok"
  },
  {
    "dataset": "ptbxl",
    "path": "records500/18000/18295_hr.dat",
    "url": "https://physionet.org/files/ptb-xl/1.0.3/records500/18000/18295_hr.dat",
    "bytes": 120000,
    "sha256": "83a6096f4dfad92b2dd27f0bc7d8e4a3da24e82678b062290b0b439ec095d930",
    "official_verified": true,
    "status": "ok"
  },
  {
    "dataset": "plus",
    "path": "fiducial_points/ecgdeli/15000/15899_points_lead_V1.atr",
    "url": "https://physionet.org/files/ptb-xl-plus/1.0.1/fiducial_points/ecgdeli/15000/15899_points_lead_V1.atr",
    "bytes": 1686,
    "sha256": "92787b5211a621ad12277eb4907cdb43c8a7bc944a9df51082d9fb6635e4aa9a",
    "official_verified": true,
    "status": "ok"
  },
  {
    "dataset": "plus",
    "path": "fiducial_points/ecgdeli/01000/01745_points_lead_V1.atr",
    "url": "https://physionet.org/files/ptb-xl-plus/1.0.1/fiducial_points/ecgdeli/01000/01745_points_lead_V1.atr",
    "bytes": 2304,
    "sha256": "f3e3bf002b6ae74b7f50c180b642410ba74131c68d9d7ba8568de783ad1e6d44",
    "official_verified": true,
    "status": "ok"
  },
  {
    "dataset": "ptbxl",
    "path": "records500/04000/04719_hr.hea",
    "url": "https://physionet.org/files/ptb-xl/1.0.3/records500/04000/04719_hr.hea",
    "bytes": 610,
    "sha256": "071b0b9c49ca33f98de56a8859139cbdca3cb89f349f179e046d8efb6ef3955f",
    "official_verified": true,
    "status": "ok"
  },
  {
    "dataset": "plus",
    "path": "fiducial_points/ecgdeli/01000/01745_points_lead_V6.atr",
    "url": "https://physionet.org/files/ptb-xl-plus/1.0.1/fiducial_points/ecgdeli/01000/01745_points_lead_V6.atr",
    "bytes": 2304,
    "sha256": "27636c57535fe684f69710ecb0833ceb727f94e090b4d1cea5a16185cdef9b75",
    "official_verified": true,
    "status": "ok"
  },
  {
    "dataset": "plus",
    "path": "fiducial_points/ecgdeli/15000/15899_points_lead_V6.atr",
    "url": "https://physionet.org/files/ptb-xl-plus/1.0.1/fiducial_points/ecgdeli/15000/15899_points_lead_V6.atr",
    "bytes": 1686,
    "sha256": "be80c94788b251acb080229c15a71d186ef421c58f8e027fa594aa2c1c632510",
    "official_verified": true,
    "status": "ok"
  },
  {
    "dataset": "ptbxl",
    "path": "records500/01000/01745_hr.dat",
    "url": "https://physionet.org/files/ptb-xl/1.0.3/records500/01000/01745_hr.dat",
    "bytes": 120000,
    "sha256": "4c4cec097c90b0450e46f5f1d2c422c04bff5e015da32f9ce1b97a877357c8bb",
    "official_verified": true,
    "status": "ok"
  },
  {
    "dataset": "plus",
    "path": "fiducial_points/ecgdeli/04000/04719_points_lead_V1.atr",
    "url": "https://physionet.org/files/ptb-xl-plus/1.0.1/fiducial_points/ecgdeli/04000/04719_points_lead_V1.atr",
    "bytes": 2510,
    "sha256": "91922133ad3e690d89937fe4b86696cd07342ec660976ae062f7158ab8502e06",
    "official_verified": true,
    "status": "ok"
  },
  {
    "dataset": "plus",
    "path": "fiducial_points/ecgdeli/04000/04719_points_lead_V6.atr",
    "url": "https://physionet.org/files/ptb-xl-plus/1.0.1/fiducial_points/ecgdeli/04000/04719_points_lead_V6.atr",
    "bytes": 2510,
    "sha256": "83a01054f8720efe17d655ab170ed6498ca19c509c9ba264b1d51e0f4929d81f",
    "official_verified": true,
    "status": "ok"
  },
  {
    "dataset": "ptbxl",
    "path": "records500/07000/07822_hr.dat",
    "url": "https://physionet.org/files/ptb-xl/1.0.3/records500/07000/07822_hr.dat",
    "bytes": 120000,
    "sha256": "0730d59bf93b8a42cac08c7b6ca5fb55291ca768e494d3a4e60b42b2ab17854b",
    "official_verified": true,
    "status": "ok"
  },
  {
    "dataset": "plus",
    "path": "fiducial_points/ecgdeli/07000/07822_points_lead_V6.atr",
    "url": "https://physionet.org/files/ptb-xl-plus/1.0.1/fiducial_points/ecgdeli/07000/07822_points_lead_V6.atr",
    "bytes": 1480,
    "sha256": "3df6e0ff0e0b7cc2122fdbabf8d71c3e3ba91203e7406f39ef9b5943bd883dc3",
    "official_verified": true,
    "status": "ok"
  },
  {
    "dataset": "plus",
    "path": "fiducial_points/ecgdeli/07000/07822_points_lead_V1.atr",
    "url": "https://physionet.org/files/ptb-xl-plus/1.0.1/fiducial_points/ecgdeli/07000/07822_points_lead_V1.atr",
    "bytes": 1480,
    "sha256": "d29ccc783167f74774819efbcd06127d887dfe03037b7b0d2630f49823b922a1",
    "official_verified": true,
    "status": "ok"
  },
  {
    "dataset": "ptbxl",
    "path": "records500/07000/07822_hr.hea",
    "url": "https://physionet.org/files/ptb-xl/1.0.3/records500/07000/07822_hr.hea",
    "bytes": 621,
    "sha256": "b99f87b565cbb7a190b678ea6d3d61d198fb4b6d488a8597556113d20f7ec7b5",
    "official_verified": true,
    "status": "ok"
  },
  {
    "dataset": "ptbxl",
    "path": "records500/04000/04719_hr.dat",
    "url": "https://physionet.org/files/ptb-xl/1.0.3/records500/04000/04719_hr.dat",
    "bytes": 120000,
    "sha256": "b54d81def2056fccc4aa709bbc07fd42aceb5ba55920f032eeb5bbd9a348a5fc",
    "official_verified": true,
    "status": "ok"
  },
  {
    "dataset": "plus",
    "path": "fiducial_points/ecgdeli/00000/00162_points_lead_V1.atr",
    "url": "https://physionet.org/files/ptb-xl-plus/1.0.1/fiducial_points/ecgdeli/00000/00162_points_lead_V1.atr",
    "bytes": 2304,
    "sha256": "6d394696413bd418d54eaabc86983c7b7f404e13ad93039140f194295de9185c",
    "official_verified": true,
    "status": "ok"
  },
  {
    "dataset": "ptbxl",
    "path": "records500/00000/00162_hr.dat",
    "url": "https://physionet.org/files/ptb-xl/1.0.3/records500/00000/00162_hr.dat",
    "bytes": 120000,
    "sha256": "0344bcc17362f539528027fd92c38746ac4b4dd6ec988bfcaf19cefcda9c52eb",
    "official_verified": true,
    "status": "ok"
  },
  {
    "dataset": "plus",
    "path": "fiducial_points/ecgdeli/19000/19507_points_lead_V6.atr",
    "url": "https://physionet.org/files/ptb-xl-plus/1.0.1/fiducial_points/ecgdeli/19000/19507_points_lead_V6.atr",
    "bytes": 3746,
    "sha256": "ae314da972e8a4e00bb191b2392b7b33bf387ea1a845fb5a75e07a902840a203",
    "official_verified": true,
    "status": "ok"
  },
  {
    "dataset": "ptbxl",
    "path": "records500/00000/00162_hr.hea",
    "url": "https://physionet.org/files/ptb-xl/1.0.3/records500/00000/00162_hr.hea",
    "bytes": 603,
    "sha256": "1b8e492e4951b140221ea4620ee3a5988cbda7fdb5c3d76c4ce5da31bb4ebcc9",
    "official_verified": true,
    "status": "ok"
  },
  {
    "dataset": "plus",
    "path": "fiducial_points/ecgdeli/00000/00162_points_lead_V6.atr",
    "url": "https://physionet.org/files/ptb-xl-plus/1.0.1/fiducial_points/ecgdeli/00000/00162_points_lead_V6.atr",
    "bytes": 2304,
    "sha256": "cf6da83b4fa8742909b0c0a3cf278df9d406e813a9fabe5741860a26f2e5f885",
    "official_verified": true,
    "status": "ok"
  },
  {
    "dataset": "ptbxl",
    "path": "records500/19000/19507_hr.dat",
    "url": "https://physionet.org/files/ptb-xl/1.0.3/records500/19000/19507_hr.dat",
    "bytes": 120000,
    "sha256": "27c3ff87e7de8f3985cd2d89862f85a3debabac34f8bf4525c93c41a3d9f61eb",
    "official_verified": true,
    "status": "ok"
  },
  {
    "dataset": "ptbxl",
    "path": "records500/04000/04951_hr.hea",
    "url": "https://physionet.org/files/ptb-xl/1.0.3/records500/04000/04951_hr.hea",
    "bytes": 606,
    "sha256": "2b99cfd9d813ce41fb02ffddad571774223e7fb7b88466f6781a1034c15ba704",
    "official_verified": true,
    "status": "ok"
  },
  {
    "dataset": "plus",
    "path": "fiducial_points/ecgdeli/04000/04951_points_lead_V1.atr",
    "url": "https://physionet.org/files/ptb-xl-plus/1.0.1/fiducial_points/ecgdeli/04000/04951_points_lead_V1.atr",
    "bytes": 2510,
    "sha256": "936578b714dc3c00d9db91c803a6d5205351e13ce8b9ff4904123f5cde752adf",
    "official_verified": true,
    "status": "ok"
  },
  {
    "dataset": "plus",
    "path": "fiducial_points/ecgdeli/19000/19507_points_lead_V1.atr",
    "url": "https://physionet.org/files/ptb-xl-plus/1.0.1/fiducial_points/ecgdeli/19000/19507_points_lead_V1.atr",
    "bytes": 3746,
    "sha256": "0bfe93594de50084423366aab925bf549e56c1a40f4d7667a50b6b419eef0a8b",
    "official_verified": true,
    "status": "ok"
  },
  {
    "dataset": "ptbxl",
    "path": "records500/19000/19507_hr.hea",
    "url": "https://physionet.org/files/ptb-xl/1.0.3/records500/19000/19507_hr.hea",
    "bytes": 612,
    "sha256": "d056ff579666d3a8d1015dfdefa330ed485ca7b0c4a3debc2add3a5b97178911",
    "official_verified": true,
    "status": "ok"
  },
  {
    "dataset": "plus",
    "path": "fiducial_points/ecgdeli/09000/09765_points_lead_V6.atr",
    "url": "https://physionet.org/files/ptb-xl-plus/1.0.1/fiducial_points/ecgdeli/09000/09765_points_lead_V6.atr",
    "bytes": 3334,
    "sha256": "1da10c03129e7e172bfd135eb0ea23a65691a9cd446cd78af3d717eece223a0c",
    "official_verified": true,
    "status": "ok"
  },
  {
    "dataset": "ptbxl",
    "path": "records500/09000/09765_hr.hea",
    "url": "https://physionet.org/files/ptb-xl/1.0.3/records500/09000/09765_hr.hea",
    "bytes": 604,
    "sha256": "6b899f7e6f3ce35c03df7c1173f9ded1f412579c6c3c754b859413503f1b20a0",
    "official_verified": true,
    "status": "ok"
  },
  {
    "dataset": "plus",
    "path": "fiducial_points/ecgdeli/04000/04951_points_lead_V6.atr",
    "url": "https://physionet.org/files/ptb-xl-plus/1.0.1/fiducial_points/ecgdeli/04000/04951_points_lead_V6.atr",
    "bytes": 2510,
    "sha256": "85f64eb841061ac2852898442b3585fcd9341d6e1b7d8977b62fec7ccd24625b",
    "official_verified": true,
    "status": "ok"
  },
  {
    "dataset": "plus",
    "path": "fiducial_points/ecgdeli/09000/09765_points_lead_V1.atr",
    "url": "https://physionet.org/files/ptb-xl-plus/1.0.1/fiducial_points/ecgdeli/09000/09765_points_lead_V1.atr",
    "bytes": 3334,
    "sha256": "df7f1e7d43bedd114b1ec19378297dde6120ef6a9e6fcb414433284b9238ca88",
    "official_verified": true,
    "status": "ok"
  },
  {
    "dataset": "ptbxl",
    "path": "records500/04000/04951_hr.dat",
    "url": "https://physionet.org/files/ptb-xl/1.0.3/records500/04000/04951_hr.dat",
    "bytes": 120000,
    "sha256": "3ee6f209588530bb4ba5448b206219152439d61327a035f1f258b9c63dd8df3c",
    "official_verified": true,
    "status": "ok"
  },
  {
    "dataset": "ptbxl",
    "path": "records500/12000/12407_hr.hea",
    "url": "https://physionet.org/files/ptb-xl/1.0.3/records500/12000/12407_hr.hea",
    "bytes": 601,
    "sha256": "dc2368453f600f0d1b45d31d9ecc71a4e02bbe4555c64774c0509035577ce3cd",
    "official_verified": true,
    "status": "ok"
  },
  {
    "dataset": "ptbxl",
    "path": "records500/09000/09765_hr.dat",
    "url": "https://physionet.org/files/ptb-xl/1.0.3/records500/09000/09765_hr.dat",
    "bytes": 120000,
    "sha256": "aff897af7d0c63a1f47387f57ffb1aa63a5635eec60254c1d49b9e85e3bf8897",
    "official_verified": true,
    "status": "ok"
  },
  {
    "dataset": "plus",
    "path": "fiducial_points/ecgdeli/16000/16407_points_lead_V6.atr",
    "url": "https://physionet.org/files/ptb-xl-plus/1.0.1/fiducial_points/ecgdeli/16000/16407_points_lead_V6.atr",
    "bytes": 2304,
    "sha256": "e445b5bcc6e6151072344d3d4a3bccbc1bfca5736a7e1832737ba7dbcad67031",
    "official_verified": true,
    "status": "ok"
  },
  {
    "dataset": "plus",
    "path": "fiducial_points/ecgdeli/16000/16407_points_lead_V1.atr",
    "url": "https://physionet.org/files/ptb-xl-plus/1.0.1/fiducial_points/ecgdeli/16000/16407_points_lead_V1.atr",
    "bytes": 2304,
    "sha256": "e8e543007d934e6ba3a6b67e5cae1f9f66465f1fa8c8dbf68df8a6839ee28dca",
    "official_verified": true,
    "status": "ok"
  },
  {
    "dataset": "plus",
    "path": "fiducial_points/ecgdeli/12000/12407_points_lead_V1.atr",
    "url": "https://physionet.org/files/ptb-xl-plus/1.0.1/fiducial_points/ecgdeli/12000/12407_points_lead_V1.atr",
    "bytes": 2304,
    "sha256": "350f944e7d064a52ad952255a2a6e751491eea119d47117177eb8c0c6e49c240",
    "official_verified": true,
    "status": "ok"
  },
  {
    "dataset": "ptbxl",
    "path": "records500/16000/16407_hr.hea",
    "url": "https://physionet.org/files/ptb-xl/1.0.3/records500/16000/16407_hr.hea",
    "bytes": 607,
    "sha256": "5083ca1405769819527914de2bbca3ea69884f9997a05a64651bd178ef1fe14f",
    "official_verified": true,
    "status": "ok"
  },
  {
    "dataset": "plus",
    "path": "fiducial_points/ecgdeli/12000/12407_points_lead_V6.atr",
    "url": "https://physionet.org/files/ptb-xl-plus/1.0.1/fiducial_points/ecgdeli/12000/12407_points_lead_V6.atr",
    "bytes": 2304,
    "sha256": "dfbc0737ab2c51fed705c5dd1aa54401b7424572a1dc2c7ab149b18ab1fb5386",
    "official_verified": true,
    "status": "ok"
  },
  {
    "dataset": "plus",
    "path": "fiducial_points/ecgdeli/00000/00861_points_lead_V1.atr",
    "url": "https://physionet.org/files/ptb-xl-plus/1.0.1/fiducial_points/ecgdeli/00000/00861_points_lead_V1.atr",
    "bytes": 2098,
    "sha256": "035d61ad462f67dcda391040092471b9f12f5e42e79c3e0d444ec18bbaf3bde3",
    "official_verified": true,
    "status": "ok"
  },
  {
    "dataset": "plus",
    "path": "fiducial_points/ecgdeli/00000/00861_points_lead_V6.atr",
    "url": "https://physionet.org/files/ptb-xl-plus/1.0.1/fiducial_points/ecgdeli/00000/00861_points_lead_V6.atr",
    "bytes": 2098,
    "sha256": "73bf87082b69f694dd51ff0ab1b30c3c11c3b444bd26da6ebbcf0ec942afa05d",
    "official_verified": true,
    "status": "ok"
  },
  {
    "dataset": "ptbxl",
    "path": "records500/00000/00861_hr.hea",
    "url": "https://physionet.org/files/ptb-xl/1.0.3/records500/00000/00861_hr.hea",
    "bytes": 612,
    "sha256": "fdd396b6445c1a1725665dde4c362ae0207baff0d57c8bd50cb2ca5460507f8b",
    "official_verified": true,
    "status": "ok"
  },
  {
    "dataset": "plus",
    "path": "fiducial_points/ecgdeli/06000/06796_points_lead_V1.atr",
    "url": "https://physionet.org/files/ptb-xl-plus/1.0.1/fiducial_points/ecgdeli/06000/06796_points_lead_V1.atr",
    "bytes": 2304,
    "sha256": "ad5503b88642732ac0ee704db7f601c86d901cb61b779ed0b85cf44767ca3f94",
    "official_verified": true,
    "status": "ok"
  },
  {
    "dataset": "ptbxl",
    "path": "records500/06000/06796_hr.hea",
    "url": "https://physionet.org/files/ptb-xl/1.0.3/records500/06000/06796_hr.hea",
    "bytes": 609,
    "sha256": "76733a03b09ef8d4cdce21318b46442e8c0f1a622cee8ad238b16029d89b69bc",
    "official_verified": true,
    "status": "ok"
  },
  {
    "dataset": "ptbxl",
    "path": "records500/03000/03892_hr.hea",
    "url": "https://physionet.org/files/ptb-xl/1.0.3/records500/03000/03892_hr.hea",
    "bytes": 614,
    "sha256": "a088140011dc709660826ac642e47de4f46b26e3e4c5d3f7dea13463b6313e7a",
    "official_verified": true,
    "status": "ok"
  },
  {
    "dataset": "plus",
    "path": "fiducial_points/ecgdeli/06000/06796_points_lead_V6.atr",
    "url": "https://physionet.org/files/ptb-xl-plus/1.0.1/fiducial_points/ecgdeli/06000/06796_points_lead_V6.atr",
    "bytes": 2304,
    "sha256": "f38405bcdfa87e0b37956241dd381e61fe5b65bc974242f18e4852a7661da3e8",
    "official_verified": true,
    "status": "ok"
  },
  {
    "dataset": "plus",
    "path": "fiducial_points/ecgdeli/03000/03892_points_lead_V1.atr",
    "url": "https://physionet.org/files/ptb-xl-plus/1.0.1/fiducial_points/ecgdeli/03000/03892_points_lead_V1.atr",
    "bytes": 2922,
    "sha256": "afd95acabc92ced0bed42007423db7da0e69b4657611ce0a517a02bb14f2a44f",
    "official_verified": true,
    "status": "ok"
  },
  {
    "dataset": "ptbxl",
    "path": "records500/05000/05299_hr.hea",
    "url": "https://physionet.org/files/ptb-xl/1.0.3/records500/05000/05299_hr.hea",
    "bytes": 606,
    "sha256": "7712750d6ec451dd0b33699743bc8035e894770a8440aa5192a56172e5d0c19d",
    "official_verified": true,
    "status": "ok"
  },
  {
    "dataset": "plus",
    "path": "fiducial_points/ecgdeli/03000/03892_points_lead_V6.atr",
    "url": "https://physionet.org/files/ptb-xl-plus/1.0.1/fiducial_points/ecgdeli/03000/03892_points_lead_V6.atr",
    "bytes": 2922,
    "sha256": "15c91dc082c7c2608c4eac6dc4508e52806ec9c2dc3eb39b763935474c61e0c2",
    "official_verified": true,
    "status": "ok"
  },
  {
    "dataset": "plus",
    "path": "fiducial_points/ecgdeli/05000/05299_points_lead_V6.atr",
    "url": "https://physionet.org/files/ptb-xl-plus/1.0.1/fiducial_points/ecgdeli/05000/05299_points_lead_V6.atr",
    "bytes": 2922,
    "sha256": "4d154bf63d6023d077c5d1bf2db01dfca9834befb5615b744964ab344b2a2804",
    "official_verified": true,
    "status": "ok"
  },
  {
    "dataset": "ptbxl",
    "path": "records500/12000/12568_hr.hea",
    "url": "https://physionet.org/files/ptb-xl/1.0.3/records500/12000/12568_hr.hea",
    "bytes": 609,
    "sha256": "41d5fdf4d6ad1cae835d37ae0ca8374fb2ac09eb6106ad9db0d0238d4b83141f",
    "official_verified": true,
    "status": "ok"
  },
  {
    "dataset": "ptbxl",
    "path": "records500/16000/16407_hr.dat",
    "url": "https://physionet.org/files/ptb-xl/1.0.3/records500/16000/16407_hr.dat",
    "bytes": 120000,
    "sha256": "5557def3f8fb9d547b920151618c4e4589f3fe0ba2a3f49e9c75c74abb0191c6",
    "official_verified": true,
    "status": "ok"
  },
  {
    "dataset": "plus",
    "path": "fiducial_points/ecgdeli/05000/05299_points_lead_V1.atr",
    "url": "https://physionet.org/files/ptb-xl-plus/1.0.1/fiducial_points/ecgdeli/05000/05299_points_lead_V1.atr",
    "bytes": 2922,
    "sha256": "8e899d1f1d50ce93681af36668fc505d9dec4573b48f137be131617739f28f93",
    "official_verified": true,
    "status": "ok"
  },
  {
    "dataset": "ptbxl",
    "path": "records500/00000/00861_hr.dat",
    "url": "https://physionet.org/files/ptb-xl/1.0.3/records500/00000/00861_hr.dat",
    "bytes": 120000,
    "sha256": "94a6ac999cdd15b291b67fd4328adaca69b3036439484adbaa3285028e0f9d6d",
    "official_verified": true,
    "status": "ok"
  },
  {
    "dataset": "ptbxl",
    "path": "records500/06000/06796_hr.dat",
    "url": "https://physionet.org/files/ptb-xl/1.0.3/records500/06000/06796_hr.dat",
    "bytes": 120000,
    "sha256": "fff8b678b1f35d844333647652c839a9ab2671fe8fa44cc210b46a682c3fcad2",
    "official_verified": true,
    "status": "ok"
  },
  {
    "dataset": "ptbxl",
    "path": "records500/12000/12407_hr.dat",
    "url": "https://physionet.org/files/ptb-xl/1.0.3/records500/12000/12407_hr.dat",
    "bytes": 120000,
    "sha256": "074c5a2d203ab55a04209d756f83b3ba80c5673803ae2deb031b55cfb295aa16",
    "official_verified": true,
    "status": "ok"
  },
  {
    "dataset": "ptbxl",
    "path": "records500/03000/03892_hr.dat",
    "url": "https://physionet.org/files/ptb-xl/1.0.3/records500/03000/03892_hr.dat",
    "bytes": 120000,
    "sha256": "337a9d1b49f1cdf0d9a33997e5206911136819077465cb19e156cac3d4fed69a",
    "official_verified": true,
    "status": "ok"
  },
  {
    "dataset": "ptbxl",
    "path": "records500/05000/05299_hr.dat",
    "url": "https://physionet.org/files/ptb-xl/1.0.3/records500/05000/05299_hr.dat",
    "bytes": 120000,
    "sha256": "53cc3f15a551497631c9881b5dfa568b22910bf483202f910a7eaeef8dd39c77",
    "official_verified": true,
    "status": "ok"
  },
  {
    "dataset": "ptbxl",
    "path": "records500/12000/12568_hr.dat",
    "url": "https://physionet.org/files/ptb-xl/1.0.3/records500/12000/12568_hr.dat",
    "bytes": 120000,
    "sha256": "35623f21367b2eff0c6082960db396dd0b5aac77c6dba5386fb7bc4781c7de7f",
    "official_verified": true,
    "status": "ok"
  },
  {
    "dataset": "plus",
    "path": "fiducial_points/ecgdeli/12000/12568_points_lead_V1.atr",
    "url": "https://physionet.org/files/ptb-xl-plus/1.0.1/fiducial_points/ecgdeli/12000/12568_points_lead_V1.atr",
    "bytes": 3334,
    "sha256": "3b48c439964afd6602587546645c0540b904ade93bed9e88cd9f3b61940cd526",
    "official_verified": true,
    "status": "ok"
  },
  {
    "dataset": "plus",
    "path": "fiducial_points/ecgdeli/12000/12568_points_lead_V6.atr",
    "url": "https://physionet.org/files/ptb-xl-plus/1.0.1/fiducial_points/ecgdeli/12000/12568_points_lead_V6.atr",
    "bytes": 3334,
    "sha256": "b29f01c097bb6d194aeab5ba868196e13f32f12eb31a559184220d86e9dc4131",
    "official_verified": true,
    "status": "ok"
  },
  {
    "dataset": "ptbxl",
    "path": "records500/18000/18068_hr.hea",
    "url": "https://physionet.org/files/ptb-xl/1.0.3/records500/18000/18068_hr.hea",
    "bytes": 606,
    "sha256": "53492d30bc832821c743d5577ada2d33a1ed1bb28a6c3a44777cbc7953d8d561",
    "official_verified": true,
    "status": "ok"
  },
  {
    "dataset": "ptbxl",
    "path": "records500/18000/18068_hr.dat",
    "url": "https://physionet.org/files/ptb-xl/1.0.3/records500/18000/18068_hr.dat",
    "bytes": 120000,
    "sha256": "9590c315083bca81a9cacce036a2d93399b3a74cbb0d3d57bdb92d58d4ac035a",
    "official_verified": true,
    "status": "ok"
  },
  {
    "dataset": "plus",
    "path": "fiducial_points/ecgdeli/18000/18068_points_lead_V6.atr",
    "url": "https://physionet.org/files/ptb-xl-plus/1.0.1/fiducial_points/ecgdeli/18000/18068_points_lead_V6.atr",
    "bytes": 2304,
    "sha256": "b8d10bf30f86b4fa45c91087b8e25b477f36b16af20697f17b2cb6ec101705d6",
    "official_verified": true,
    "status": "ok"
  },
  {
    "dataset": "plus",
    "path": "fiducial_points/ecgdeli/18000/18068_points_lead_V1.atr",
    "url": "https://physionet.org/files/ptb-xl-plus/1.0.1/fiducial_points/ecgdeli/18000/18068_points_lead_V1.atr",
    "bytes": 2304,
    "sha256": "99aa627a58b9cc19e95d72ddca25fe45a5ff4901e55cb5606d5bd42e7fdac861",
    "official_verified": true,
    "status": "ok"
  },
  {
    "dataset": "ptbxl",
    "path": "records500/06000/06911_hr.hea",
    "url": "https://physionet.org/files/ptb-xl/1.0.3/records500/06000/06911_hr.hea",
    "bytes": 600,
    "sha256": "5702ddd8ff2544ef3904740961611d5a2fbb6aa0dc03c72d87f0bec04909fbb7",
    "official_verified": true,
    "status": "ok"
  },
  {
    "dataset": "ptbxl",
    "path": "records500/05000/05824_hr.hea",
    "url": "https://physionet.org/files/ptb-xl/1.0.3/records500/05000/05824_hr.hea",
    "bytes": 602,
    "sha256": "8930ff169b4c0c4ee39e0648aba98f4789aa0e26d10d84dd9e6452657552f83f",
    "official_verified": true,
    "status": "ok"
  },
  {
    "dataset": "ptbxl",
    "path": "records500/05000/05824_hr.dat",
    "url": "https://physionet.org/files/ptb-xl/1.0.3/records500/05000/05824_hr.dat",
    "bytes": 120000,
    "sha256": "038855216f3cc5894cdc3d8a60fe25beee6755d956b3781c824c1ad8673ca1f8",
    "official_verified": true,
    "status": "ok"
  },
  {
    "dataset": "plus",
    "path": "fiducial_points/ecgdeli/05000/05824_points_lead_V1.atr",
    "url": "https://physionet.org/files/ptb-xl-plus/1.0.1/fiducial_points/ecgdeli/05000/05824_points_lead_V1.atr",
    "bytes": 2510,
    "sha256": "234aab894da5dff09c3a28ee9d0b866172d96d80a02a0c77736f2d3a3fc2241f",
    "official_verified": true,
    "status": "ok"
  },
  {
    "dataset": "plus",
    "path": "fiducial_points/ecgdeli/06000/06911_points_lead_V6.atr",
    "url": "https://physionet.org/files/ptb-xl-plus/1.0.1/fiducial_points/ecgdeli/06000/06911_points_lead_V6.atr",
    "bytes": 3746,
    "sha256": "2fca16f1c3003a168f5b9ef57a94779713b9ff9354db966c0495cf0e70c022c2",
    "official_verified": true,
    "status": "ok"
  },
  {
    "dataset": "plus",
    "path": "fiducial_points/ecgdeli/06000/06911_points_lead_V1.atr",
    "url": "https://physionet.org/files/ptb-xl-plus/1.0.1/fiducial_points/ecgdeli/06000/06911_points_lead_V1.atr",
    "bytes": 3746,
    "sha256": "21d0e4ec31e8e929f561cd600b59862afb084583dd776b51ac4acb3306a51f83",
    "official_verified": true,
    "status": "ok"
  },
  {
    "dataset": "plus",
    "path": "fiducial_points/ecgdeli/05000/05824_points_lead_V6.atr",
    "url": "https://physionet.org/files/ptb-xl-plus/1.0.1/fiducial_points/ecgdeli/05000/05824_points_lead_V6.atr",
    "bytes": 2510,
    "sha256": "c46e6a4bff73db39ecc0ef6b01eb22c7f9fe76351bce8e36a52bd58e9b8e9296",
    "official_verified": true,
    "status": "ok"
  },
  {
    "dataset": "plus",
    "path": "fiducial_points/ecgdeli/07000/07007_points_lead_V6.atr",
    "url": "https://physionet.org/files/ptb-xl-plus/1.0.1/fiducial_points/ecgdeli/07000/07007_points_lead_V6.atr",
    "bytes": 2304,
    "sha256": "afdcfcd06162cc4a28e8e65dfac7361ebf3351869e6b445d235e169bec98d6ee",
    "official_verified": true,
    "status": "ok"
  },
  {
    "dataset": "ptbxl",
    "path": "records500/07000/07007_hr.hea",
    "url": "https://physionet.org/files/ptb-xl/1.0.3/records500/07000/07007_hr.hea",
    "bytes": 612,
    "sha256": "3aaf6a35ae5f6adff4ea8df7512372578b4bc62b65e36ca47356ff83278afe82",
    "official_verified": true,
    "status": "ok"
  },
  {
    "dataset": "ptbxl",
    "path": "records500/06000/06911_hr.dat",
    "url": "https://physionet.org/files/ptb-xl/1.0.3/records500/06000/06911_hr.dat",
    "bytes": 120000,
    "sha256": "2aa280a99690cdae87800810387b6ddac02a79e7a40353354f2ef83d27719897",
    "official_verified": true,
    "status": "ok"
  },
  {
    "dataset": "plus",
    "path": "fiducial_points/ecgdeli/07000/07007_points_lead_V1.atr",
    "url": "https://physionet.org/files/ptb-xl-plus/1.0.1/fiducial_points/ecgdeli/07000/07007_points_lead_V1.atr",
    "bytes": 2304,
    "sha256": "8b3daecc8abf664d2f15af48696764d67a272acaf8c85baa1552e846504445ec",
    "official_verified": true,
    "status": "ok"
  },
  {
    "dataset": "ptbxl",
    "path": "records500/11000/11124_hr.hea",
    "url": "https://physionet.org/files/ptb-xl/1.0.3/records500/11000/11124_hr.hea",
    "bytes": 613,
    "sha256": "d61c9338ed452e3addabd490fe49695d79f9233640723e58128f2817a77d3343",
    "official_verified": true,
    "status": "ok"
  },
  {
    "dataset": "plus",
    "path": "fiducial_points/ecgdeli/11000/11124_points_lead_V1.atr",
    "url": "https://physionet.org/files/ptb-xl-plus/1.0.1/fiducial_points/ecgdeli/11000/11124_points_lead_V1.atr",
    "bytes": 2510,
    "sha256": "11ce8a4b047e74e2d945fdf8719590c0ae49eab8f00344a4a50c889f3b227981",
    "official_verified": true,
    "status": "ok"
  },
  {
    "dataset": "ptbxl",
    "path": "records500/11000/11124_hr.dat",
    "url": "https://physionet.org/files/ptb-xl/1.0.3/records500/11000/11124_hr.dat",
    "bytes": 120000,
    "sha256": "63695e7ba9ded4aa99870866f51e93410e3a48c518b8fa69b599fc797706ac33",
    "official_verified": true,
    "status": "ok"
  },
  {
    "dataset": "ptbxl",
    "path": "records500/07000/07007_hr.dat",
    "url": "https://physionet.org/files/ptb-xl/1.0.3/records500/07000/07007_hr.dat",
    "bytes": 120000,
    "sha256": "55514bc4c8e786f95aafb057272498c33e66956050b43444f92f039fb7903490",
    "official_verified": true,
    "status": "ok"
  },
  {
    "dataset": "plus",
    "path": "fiducial_points/ecgdeli/11000/11956_points_lead_V1.atr",
    "url": "https://physionet.org/files/ptb-xl-plus/1.0.1/fiducial_points/ecgdeli/11000/11956_points_lead_V1.atr",
    "bytes": 2304,
    "sha256": "88960fb1c6b5472e69b2e594c9b1dbdb3a3b6c179176e443110666e259c24b10",
    "official_verified": true,
    "status": "ok"
  },
  {
    "dataset": "plus",
    "path": "fiducial_points/ecgdeli/11000/11124_points_lead_V6.atr",
    "url": "https://physionet.org/files/ptb-xl-plus/1.0.1/fiducial_points/ecgdeli/11000/11124_points_lead_V6.atr",
    "bytes": 2510,
    "sha256": "c03576c94a58a4dabce9c6ceb60ff496495cb899317da910801b3f36672fefb6",
    "official_verified": true,
    "status": "ok"
  },
  {
    "dataset": "ptbxl",
    "path": "records500/11000/11956_hr.hea",
    "url": "https://physionet.org/files/ptb-xl/1.0.3/records500/11000/11956_hr.hea",
    "bytes": 606,
    "sha256": "6350f048911615d47dc5cb96126e58e6ef592ec8e79e320d88f080ee135668a0",
    "official_verified": true,
    "status": "ok"
  },
  {
    "dataset": "ptbxl",
    "path": "records500/11000/11956_hr.dat",
    "url": "https://physionet.org/files/ptb-xl/1.0.3/records500/11000/11956_hr.dat",
    "bytes": 120000,
    "sha256": "afa19f5522604fdd93541b7502bfc6da618206436e59946b5627f15421bcfd3e",
    "official_verified": true,
    "status": "ok"
  },
  {
    "dataset": "ptbxl",
    "path": "records500/17000/17909_hr.hea",
    "url": "https://physionet.org/files/ptb-xl/1.0.3/records500/17000/17909_hr.hea",
    "bytes": 608,
    "sha256": "dd6ff8ee7ecbaee2019a06393528aba7e345bb732e662c770f07f6d2f6760a57",
    "official_verified": true,
    "status": "ok"
  },
  {
    "dataset": "plus",
    "path": "fiducial_points/ecgdeli/17000/17909_points_lead_V6.atr",
    "url": "https://physionet.org/files/ptb-xl-plus/1.0.1/fiducial_points/ecgdeli/17000/17909_points_lead_V6.atr",
    "bytes": 1892,
    "sha256": "84ca6f0c6c8a725c4116d52b3eb5903db52cbba1d78eb789ba9e0174372b07bf",
    "official_verified": true,
    "status": "ok"
  },
  {
    "dataset": "ptbxl",
    "path": "records500/11000/11681_hr.hea",
    "url": "https://physionet.org/files/ptb-xl/1.0.3/records500/11000/11681_hr.hea",
    "bytes": 605,
    "sha256": "ed6d13aa58e9c4a0eaa5521b7fc8bf8ec7e33adc6fb608a23309a58f679134e1",
    "official_verified": true,
    "status": "ok"
  },
  {
    "dataset": "plus",
    "path": "fiducial_points/ecgdeli/17000/17909_points_lead_V1.atr",
    "url": "https://physionet.org/files/ptb-xl-plus/1.0.1/fiducial_points/ecgdeli/17000/17909_points_lead_V1.atr",
    "bytes": 1892,
    "sha256": "068f4d5437f55bf17b7b7e1cf90c2d3b014d228c50ed247ea937e8116d3f19c6",
    "official_verified": true,
    "status": "ok"
  },
  {
    "dataset": "plus",
    "path": "fiducial_points/ecgdeli/11000/11681_points_lead_V6.atr",
    "url": "https://physionet.org/files/ptb-xl-plus/1.0.1/fiducial_points/ecgdeli/11000/11681_points_lead_V6.atr",
    "bytes": 2716,
    "sha256": "cb5b640e5c13174f0d6b0d050bb5692556f97b71b9ce24f54f31a05fbd7d506c",
    "official_verified": true,
    "status": "ok"
  },
  {
    "dataset": "ptbxl",
    "path": "records500/11000/11681_hr.dat",
    "url": "https://physionet.org/files/ptb-xl/1.0.3/records500/11000/11681_hr.dat",
    "bytes": 120000,
    "sha256": "e7be1a1786a3b10ccf12bf2dcc49733dd2a90097eed7786f5aa2682806192d64",
    "official_verified": true,
    "status": "ok"
  },
  {
    "dataset": "plus",
    "path": "fiducial_points/ecgdeli/11000/11956_points_lead_V6.atr",
    "url": "https://physionet.org/files/ptb-xl-plus/1.0.1/fiducial_points/ecgdeli/11000/11956_points_lead_V6.atr",
    "bytes": 2304,
    "sha256": "7138c82d4e01cf58c641463f638a0c1a08cbc87b0d779def3b9064998b56420b",
    "official_verified": true,
    "status": "ok"
  },
  {
    "dataset": "ptbxl",
    "path": "records500/17000/17909_hr.dat",
    "url": "https://physionet.org/files/ptb-xl/1.0.3/records500/17000/17909_hr.dat",
    "bytes": 120000,
    "sha256": "ea815517559fec32c6ad3332b3ee1beec185a26c84cf0b46a48b259847b3c1b2",
    "official_verified": true,
    "status": "ok"
  },
  {
    "dataset": "ptbxl",
    "path": "records500/10000/10563_hr.hea",
    "url": "https://physionet.org/files/ptb-xl/1.0.3/records500/10000/10563_hr.hea",
    "bytes": 611,
    "sha256": "37e3937f5e30ec482c8fbe89090ecf91c1c25dde766445f5b79304b757259b14",
    "official_verified": true,
    "status": "ok"
  },
  {
    "dataset": "plus",
    "path": "fiducial_points/ecgdeli/11000/11681_points_lead_V1.atr",
    "url": "https://physionet.org/files/ptb-xl-plus/1.0.1/fiducial_points/ecgdeli/11000/11681_points_lead_V1.atr",
    "bytes": 2716,
    "sha256": "32edd813399c0aa37ceb2521ffcbed1467907c4f2ce90bacc2930127b7c818d6",
    "official_verified": true,
    "status": "ok"
  },
  {
    "dataset": "ptbxl",
    "path": "records500/10000/10563_hr.dat",
    "url": "https://physionet.org/files/ptb-xl/1.0.3/records500/10000/10563_hr.dat",
    "bytes": 120000,
    "sha256": "da1ceb26092530ed7c17986bdc3127bbc3981868831d9b22631668c35d52eaf2",
    "official_verified": true,
    "status": "ok"
  },
  {
    "dataset": "plus",
    "path": "fiducial_points/ecgdeli/10000/10970_points_lead_V1.atr",
    "url": "https://physionet.org/files/ptb-xl-plus/1.0.1/fiducial_points/ecgdeli/10000/10970_points_lead_V1.atr",
    "bytes": 2304,
    "sha256": "f2b141079310d02b575191cc7566bcbf10371cae81bfe7ffb77bd5d8dca7aa98",
    "official_verified": true,
    "status": "ok"
  },
  {
    "dataset": "plus",
    "path": "fiducial_points/ecgdeli/10000/10563_points_lead_V1.atr",
    "url": "https://physionet.org/files/ptb-xl-plus/1.0.1/fiducial_points/ecgdeli/10000/10563_points_lead_V1.atr",
    "bytes": 2510,
    "sha256": "b1255b0a6024950fdcb415df7e566162bc810e691f73a51cdc86d29fe4c11038",
    "official_verified": true,
    "status": "ok"
  },
  {
    "dataset": "ptbxl",
    "path": "records500/10000/10970_hr.dat",
    "url": "https://physionet.org/files/ptb-xl/1.0.3/records500/10000/10970_hr.dat",
    "bytes": 120000,
    "sha256": "09aed31d31ce0c4c0d41ea3418912c2bc344ba02896333b472badcb2003770bd",
    "official_verified": true,
    "status": "ok"
  },
  {
    "dataset": "ptbxl",
    "path": "records500/10000/10238_hr.hea",
    "url": "https://physionet.org/files/ptb-xl/1.0.3/records500/10000/10238_hr.hea",
    "bytes": 611,
    "sha256": "83a4d663897f789d2b251ba025d4a40f1f8091dd1c911ed1aee099eb1c964b48",
    "official_verified": true,
    "status": "ok"
  },
  {
    "dataset": "plus",
    "path": "fiducial_points/ecgdeli/10000/10970_points_lead_V6.atr",
    "url": "https://physionet.org/files/ptb-xl-plus/1.0.1/fiducial_points/ecgdeli/10000/10970_points_lead_V6.atr",
    "bytes": 2304,
    "sha256": "a5f3ae277e336c1f608adfb9ab05949db62aa7082f9da53b02cbaf14d98c5771",
    "official_verified": true,
    "status": "ok"
  },
  {
    "dataset": "plus",
    "path": "fiducial_points/ecgdeli/10000/10563_points_lead_V6.atr",
    "url": "https://physionet.org/files/ptb-xl-plus/1.0.1/fiducial_points/ecgdeli/10000/10563_points_lead_V6.atr",
    "bytes": 2510,
    "sha256": "43a11e6552b4de06cd2491c4056e2f2050e05d6b6cfa157271b010c6f69538d6",
    "official_verified": true,
    "status": "ok"
  },
  {
    "dataset": "ptbxl",
    "path": "records500/10000/10970_hr.hea",
    "url": "https://physionet.org/files/ptb-xl/1.0.3/records500/10000/10970_hr.hea",
    "bytes": 610,
    "sha256": "501a59641a7e7351ebf9f09cf0ad7c5536ae15f055a2b58d7f56ead7669cc38b",
    "official_verified": true,
    "status": "ok"
  },
  {
    "dataset": "ptbxl",
    "path": "records500/16000/16602_hr.hea",
    "url": "https://physionet.org/files/ptb-xl/1.0.3/records500/16000/16602_hr.hea",
    "bytes": 612,
    "sha256": "5913fd1e9c2d5bd22dbe616f6f5732fe2460a7cf332f22f448a6c23c76840454",
    "official_verified": true,
    "status": "ok"
  },
  {
    "dataset": "plus",
    "path": "fiducial_points/ecgdeli/10000/10238_points_lead_V1.atr",
    "url": "https://physionet.org/files/ptb-xl-plus/1.0.1/fiducial_points/ecgdeli/10000/10238_points_lead_V1.atr",
    "bytes": 2716,
    "sha256": "8afea8daa708c3c027d6c452d07cb117f082ec6073d508aa1c272fe92175c328",
    "official_verified": true,
    "status": "ok"
  },
  {
    "dataset": "plus",
    "path": "fiducial_points/ecgdeli/10000/10238_points_lead_V6.atr",
    "url": "https://physionet.org/files/ptb-xl-plus/1.0.1/fiducial_points/ecgdeli/10000/10238_points_lead_V6.atr",
    "bytes": 2716,
    "sha256": "0b2044a977d0963c34a3ec7dc74fabe7d95e2c6021ddcf8402ee5032c267e356",
    "official_verified": true,
    "status": "ok"
  },
  {
    "dataset": "plus",
    "path": "fiducial_points/ecgdeli/16000/16602_points_lead_V1.atr",
    "url": "https://physionet.org/files/ptb-xl-plus/1.0.1/fiducial_points/ecgdeli/16000/16602_points_lead_V1.atr",
    "bytes": 2098,
    "sha256": "181809ab9d5de20770b1e79286b36a49866947c9539a757797495f211049c5b5",
    "official_verified": true,
    "status": "ok"
  },
  {
    "dataset": "plus",
    "path": "fiducial_points/ecgdeli/16000/16602_points_lead_V6.atr",
    "url": "https://physionet.org/files/ptb-xl-plus/1.0.1/fiducial_points/ecgdeli/16000/16602_points_lead_V6.atr",
    "bytes": 2098,
    "sha256": "aa5f40b404a4dcf7c418fab7bcd2913b342eeba2fcffa17521643639b0a82719",
    "official_verified": true,
    "status": "ok"
  },
  {
    "dataset": "ptbxl",
    "path": "records500/10000/10238_hr.dat",
    "url": "https://physionet.org/files/ptb-xl/1.0.3/records500/10000/10238_hr.dat",
    "bytes": 120000,
    "sha256": "e8ce011b766174f9c0aa5e5665736c2278c498997e82be3669b6d40b8761d4ab",
    "official_verified": true,
    "status": "ok"
  },
  {
    "dataset": "ptbxl",
    "path": "records500/16000/16602_hr.dat",
    "url": "https://physionet.org/files/ptb-xl/1.0.3/records500/16000/16602_hr.dat",
    "bytes": 120000,
    "sha256": "8597353826ec9be76d55ecd9327129cfd994e5f050957f652f2f39d86fa262a2",
    "official_verified": true,
    "status": "ok"
  },
  {
    "dataset": "ptbxl",
    "path": "records500/12000/12235_hr.hea",
    "url": "https://physionet.org/files/ptb-xl/1.0.3/records500/12000/12235_hr.hea",
    "bytes": 608,
    "sha256": "7a02e3317f1356369d109142558f35fdd8a37065ec2a386fdd575801994d15ce",
    "official_verified": true,
    "status": "ok"
  },
  {
    "dataset": "plus",
    "path": "fiducial_points/ecgdeli/12000/12235_points_lead_V1.atr",
    "url": "https://physionet.org/files/ptb-xl-plus/1.0.1/fiducial_points/ecgdeli/12000/12235_points_lead_V1.atr",
    "bytes": 2510,
    "sha256": "18ac747d6adc5e0de68790bea703938d0d6ed9816dd24165638674ac2aa7d5a1",
    "official_verified": true,
    "status": "ok"
  },
  {
    "dataset": "ptbxl",
    "path": "records500/09000/09246_hr.hea",
    "url": "https://physionet.org/files/ptb-xl/1.0.3/records500/09000/09246_hr.hea",
    "bytes": 612,
    "sha256": "1a3962e99fb9381e40894afda120b52aede1d6f8e1bd7a7f6c6a6b1144d9b747",
    "official_verified": true,
    "status": "ok"
  },
  {
    "dataset": "plus",
    "path": "fiducial_points/ecgdeli/09000/09246_points_lead_V6.atr",
    "url": "https://physionet.org/files/ptb-xl-plus/1.0.1/fiducial_points/ecgdeli/09000/09246_points_lead_V6.atr",
    "bytes": 2304,
    "sha256": "6bd1ff7050bcf623792317ba9526d978ead6a80d89771b7ea46cee017be935a4",
    "official_verified": true,
    "status": "ok"
  },
  {
    "dataset": "plus",
    "path": "fiducial_points/ecgdeli/12000/12235_points_lead_V6.atr",
    "url": "https://physionet.org/files/ptb-xl-plus/1.0.1/fiducial_points/ecgdeli/12000/12235_points_lead_V6.atr",
    "bytes": 2510,
    "sha256": "3d642d2ee2f75efdb26d9f4aef160be9d8089d1a67139f364ee4fca14a0ce3c3",
    "official_verified": true,
    "status": "ok"
  },
  {
    "dataset": "ptbxl",
    "path": "records500/09000/09246_hr.dat",
    "url": "https://physionet.org/files/ptb-xl/1.0.3/records500/09000/09246_hr.dat",
    "bytes": 120000,
    "sha256": "5d04234d8417676fed715f8ad52f72801973ad20017e5ce6f191b11bae002cc4",
    "official_verified": true,
    "status": "ok"
  },
  {
    "dataset": "ptbxl",
    "path": "records500/12000/12235_hr.dat",
    "url": "https://physionet.org/files/ptb-xl/1.0.3/records500/12000/12235_hr.dat",
    "bytes": 120000,
    "sha256": "adea872fad1ab51390ac3e6fc40c05960d0952a4dd7e6961a95e7bed06b33147",
    "official_verified": true,
    "status": "ok"
  },
  {
    "dataset": "ptbxl",
    "path": "records500/14000/14634_hr.hea",
    "url": "https://physionet.org/files/ptb-xl/1.0.3/records500/14000/14634_hr.hea",
    "bytes": 605,
    "sha256": "195bef7377d2734b37fc691c1c6dc0cc0ef3fcfb6e6d1bfab4478bb4e73c4822",
    "official_verified": true,
    "status": "ok"
  },
  {
    "dataset": "plus",
    "path": "fiducial_points/ecgdeli/14000/14634_points_lead_V6.atr",
    "url": "https://physionet.org/files/ptb-xl-plus/1.0.1/fiducial_points/ecgdeli/14000/14634_points_lead_V6.atr",
    "bytes": 2510,
    "sha256": "b208f30f6b09a01a1576e077283e425073114a906baeb8b547c3894548170f39",
    "official_verified": true,
    "status": "ok"
  },
  {
    "dataset": "plus",
    "path": "fiducial_points/ecgdeli/14000/14634_points_lead_V1.atr",
    "url": "https://physionet.org/files/ptb-xl-plus/1.0.1/fiducial_points/ecgdeli/14000/14634_points_lead_V1.atr",
    "bytes": 2510,
    "sha256": "7df3551cf6832b2fb8796c109fb867638da1c3c82cfdceca2f69a3fc60b675f6",
    "official_verified": true,
    "status": "ok"
  },
  {
    "dataset": "ptbxl",
    "path": "records500/14000/14634_hr.dat",
    "url": "https://physionet.org/files/ptb-xl/1.0.3/records500/14000/14634_hr.dat",
    "bytes": 120000,
    "sha256": "934a64ea090b61dc1fafa4f73d5184b146c290b1384f40f2cdc65ca75fdeeb01",
    "official_verified": true,
    "status": "ok"
  },
  {
    "dataset": "plus",
    "path": "fiducial_points/ecgdeli/09000/09246_points_lead_V1.atr",
    "url": "https://physionet.org/files/ptb-xl-plus/1.0.1/fiducial_points/ecgdeli/09000/09246_points_lead_V1.atr",
    "bytes": 2304,
    "sha256": "b8ab9a833ad6bb4954241e37e23cedda76439425b74b2aeae63ad6343f691f2d",
    "official_verified": true,
    "status": "ok"
  },
  {
    "dataset": "plus",
    "path": "fiducial_points/ecgdeli/08000/08460_points_lead_V1.atr",
    "url": "https://physionet.org/files/ptb-xl-plus/1.0.1/fiducial_points/ecgdeli/08000/08460_points_lead_V1.atr",
    "bytes": 2304,
    "sha256": "1d9ff1a1ad386b94017ea76c37097a9969ebcc1ce43b2f484b7bf124acd9d078",
    "official_verified": true,
    "status": "ok"
  },
  {
    "dataset": "ptbxl",
    "path": "records500/08000/08460_hr.hea",
    "url": "https://physionet.org/files/ptb-xl/1.0.3/records500/08000/08460_hr.hea",
    "bytes": 613,
    "sha256": "58d66e8e6c256ce049c91e46997f0b600017cfa1a2d95746c5ee4d7f83b36192",
    "official_verified": true,
    "status": "ok"
  },
  {
    "dataset": "ptbxl",
    "path": "records500/18000/18055_hr.hea",
    "url": "https://physionet.org/files/ptb-xl/1.0.3/records500/18000/18055_hr.hea",
    "bytes": 612,
    "sha256": "8afa879c525ed51b728dbd5d31261da173a8788d5b0232456210f567ff3083b0",
    "official_verified": true,
    "status": "ok"
  },
  {
    "dataset": "ptbxl",
    "path": "records500/18000/18055_hr.dat",
    "url": "https://physionet.org/files/ptb-xl/1.0.3/records500/18000/18055_hr.dat",
    "bytes": 120000,
    "sha256": "ee37b7b1a784321b353b3d399da6a3201d1e75829679d2233d88ae319f12823b",
    "official_verified": true,
    "status": "ok"
  },
  {
    "dataset": "plus",
    "path": "fiducial_points/ecgdeli/18000/18055_points_lead_V6.atr",
    "url": "https://physionet.org/files/ptb-xl-plus/1.0.1/fiducial_points/ecgdeli/18000/18055_points_lead_V6.atr",
    "bytes": 2304,
    "sha256": "c8ca89b95f31b3bd01bcc0507919c52696f71b88a4383e61a6a7dfa8e45a5698",
    "official_verified": true,
    "status": "ok"
  },
  {
    "dataset": "plus",
    "path": "fiducial_points/ecgdeli/18000/18055_points_lead_V1.atr",
    "url": "https://physionet.org/files/ptb-xl-plus/1.0.1/fiducial_points/ecgdeli/18000/18055_points_lead_V1.atr",
    "bytes": 2304,
    "sha256": "470e077c02807a8ce799151a0249c5ddde492e06fe1087be66a9285f718f9f9a",
    "official_verified": true,
    "status": "ok"
  },
  {
    "dataset": "ptbxl",
    "path": "records500/20000/20624_hr.hea",
    "url": "https://physionet.org/files/ptb-xl/1.0.3/records500/20000/20624_hr.hea",
    "bytes": 605,
    "sha256": "058e3b0587f13248eda7fb53ad2b8668014e9cc899f90c818aab49975f54f92a",
    "official_verified": true,
    "status": "ok"
  },
  {
    "dataset": "ptbxl",
    "path": "records500/08000/08460_hr.dat",
    "url": "https://physionet.org/files/ptb-xl/1.0.3/records500/08000/08460_hr.dat",
    "bytes": 120000,
    "sha256": "30f33fede373b4086893c8ff3389840747afa00c12611c414b5c9545aa89552c",
    "official_verified": true,
    "status": "ok"
  },
  {
    "dataset": "plus",
    "path": "fiducial_points/ecgdeli/08000/08460_points_lead_V6.atr",
    "url": "https://physionet.org/files/ptb-xl-plus/1.0.1/fiducial_points/ecgdeli/08000/08460_points_lead_V6.atr",
    "bytes": 2304,
    "sha256": "582de3de794863be97b1e9c2e27ff63400d8de52e74e4740305f488ab6c6b2fb",
    "official_verified": true,
    "status": "ok"
  },
  {
    "dataset": "ptbxl",
    "path": "records500/20000/20624_hr.dat",
    "url": "https://physionet.org/files/ptb-xl/1.0.3/records500/20000/20624_hr.dat",
    "bytes": 120000,
    "sha256": "19c87b0b419623b3f8db8e304e70f8faaec715bdec80742a2e429c12d845b055",
    "official_verified": true,
    "status": "ok"
  },
  {
    "dataset": "plus",
    "path": "fiducial_points/ecgdeli/20000/20624_points_lead_V1.atr",
    "url": "https://physionet.org/files/ptb-xl-plus/1.0.1/fiducial_points/ecgdeli/20000/20624_points_lead_V1.atr",
    "bytes": 2716,
    "sha256": "56ec4181cd1feb775158ff5e7acb946fc74f885a364623ec2736c685a15e992e",
    "official_verified": true,
    "status": "ok"
  },
  {
    "dataset": "plus",
    "path": "fiducial_points/ecgdeli/20000/20624_points_lead_V6.atr",
    "url": "https://physionet.org/files/ptb-xl-plus/1.0.1/fiducial_points/ecgdeli/20000/20624_points_lead_V6.atr",
    "bytes": 2716,
    "sha256": "360919f085accb170eb1b1545b48734f7e98ba9f864d5c2704055074868d40a5",
    "official_verified": true,
    "status": "ok"
  },
  {
    "dataset": "plus",
    "path": "fiducial_points/ecgdeli/18000/18111_points_lead_V1.atr",
    "url": "https://physionet.org/files/ptb-xl-plus/1.0.1/fiducial_points/ecgdeli/18000/18111_points_lead_V1.atr",
    "bytes": 1686,
    "sha256": "35fd910ddf129b8707d0f07e1f9bbda98498384537f49a5e3d71d5d8982ca484",
    "official_verified": true,
    "status": "ok"
  },
  {
    "dataset": "plus",
    "path": "fiducial_points/ecgdeli/18000/18111_points_lead_V6.atr",
    "url": "https://physionet.org/files/ptb-xl-plus/1.0.1/fiducial_points/ecgdeli/18000/18111_points_lead_V6.atr",
    "bytes": 1686,
    "sha256": "1e4ea3f2a982a7e5bd9046d9a4bea429d334e783fa7e3257531bc21143374a9a",
    "official_verified": true,
    "status": "ok"
  },
  {
    "dataset": "ptbxl",
    "path": "records500/18000/18111_hr.hea",
    "url": "https://physionet.org/files/ptb-xl/1.0.3/records500/18000/18111_hr.hea",
    "bytes": 616,
    "sha256": "d61856080084fc9868aef873098608a62abb48109c602673897f2ee98d50a6e3",
    "official_verified": true,
    "status": "ok"
  },
  {
    "dataset": "ptbxl",
    "path": "records500/18000/18111_hr.dat",
    "url": "https://physionet.org/files/ptb-xl/1.0.3/records500/18000/18111_hr.dat",
    "bytes": 120000,
    "sha256": "853393b821836eca3ef9da8df17e5576db9c4f90edbf5c8bec5e5b354ed05233",
    "official_verified": true,
    "status": "ok"
  },
  {
    "dataset": "ptbxl",
    "path": "records500/15000/15796_hr.hea",
    "url": "https://physionet.org/files/ptb-xl/1.0.3/records500/15000/15796_hr.hea",
    "bytes": 613,
    "sha256": "b527be9a75dbc13b9db57e5c4dd45a67bfd6f7c3b8079bba7000ac6926588a6c",
    "official_verified": true,
    "status": "ok"
  },
  {
    "dataset": "ptbxl",
    "path": "records500/05000/05428_hr.dat",
    "url": "https://physionet.org/files/ptb-xl/1.0.3/records500/05000/05428_hr.dat",
    "bytes": 120000,
    "sha256": "f93f371ce51075036ead06cb3ae489d8108d1c620f6bdbfed1cf370995f585a9",
    "official_verified": true,
    "status": "ok"
  },
  {
    "dataset": "plus",
    "path": "fiducial_points/ecgdeli/15000/15796_points_lead_V6.atr",
    "url": "https://physionet.org/files/ptb-xl-plus/1.0.1/fiducial_points/ecgdeli/15000/15796_points_lead_V6.atr",
    "bytes": 2922,
    "sha256": "cb281d851e163f3087dff7c3ef726870f8444f3a2a93d4fe78363b0c3ff870a8",
    "official_verified": true,
    "status": "ok"
  },
  {
    "dataset": "plus",
    "path": "fiducial_points/ecgdeli/15000/15796_points_lead_V1.atr",
    "url": "https://physionet.org/files/ptb-xl-plus/1.0.1/fiducial_points/ecgdeli/15000/15796_points_lead_V1.atr",
    "bytes": 2922,
    "sha256": "b98842ff0ae6c8eff83d72589f6309e5f32b515dc87c425055479ec08f7d597d",
    "official_verified": true,
    "status": "ok"
  },
  {
    "dataset": "ptbxl",
    "path": "records500/05000/05428_hr.hea",
    "url": "https://physionet.org/files/ptb-xl/1.0.3/records500/05000/05428_hr.hea",
    "bytes": 607,
    "sha256": "cb4e5ac73bde462270d6e780ff42273fcb977d447b1ca93a66cabae44256e66b",
    "official_verified": true,
    "status": "ok"
  },
  {
    "dataset": "plus",
    "path": "fiducial_points/ecgdeli/05000/05428_points_lead_V6.atr",
    "url": "https://physionet.org/files/ptb-xl-plus/1.0.1/fiducial_points/ecgdeli/05000/05428_points_lead_V6.atr",
    "bytes": 2098,
    "sha256": "64b00d230f506f7d3fb123a21329b07045f15dda038d13fea92e45bc41a06e33",
    "official_verified": true,
    "status": "ok"
  },
  {
    "dataset": "plus",
    "path": "fiducial_points/ecgdeli/05000/05428_points_lead_V1.atr",
    "url": "https://physionet.org/files/ptb-xl-plus/1.0.1/fiducial_points/ecgdeli/05000/05428_points_lead_V1.atr",
    "bytes": 2098,
    "sha256": "bcf21db7b45ad477a0421490e41e2469f8163f1f661d184aeaeaab771943be91",
    "official_verified": true,
    "status": "ok"
  },
  {
    "dataset": "ptbxl",
    "path": "records500/03000/03791_hr.hea",
    "url": "https://physionet.org/files/ptb-xl/1.0.3/records500/03000/03791_hr.hea",
    "bytes": 620,
    "sha256": "a6c9d9357d974731957a2a8a8125d6962d29882853df6e0ba38baf85a69a18e5",
    "official_verified": true,
    "status": "ok"
  },
  {
    "dataset": "plus",
    "path": "fiducial_points/ecgdeli/03000/03791_points_lead_V6.atr",
    "url": "https://physionet.org/files/ptb-xl-plus/1.0.1/fiducial_points/ecgdeli/03000/03791_points_lead_V6.atr",
    "bytes": 3128,
    "sha256": "f5a9e253e6451087394b7562833c98bbcf03f17422a68470af7ad007d3e34bd7",
    "official_verified": true,
    "status": "ok"
  },
  {
    "dataset": "plus",
    "path": "fiducial_points/ecgdeli/09000/09992_points_lead_V6.atr",
    "url": "https://physionet.org/files/ptb-xl-plus/1.0.1/fiducial_points/ecgdeli/09000/09992_points_lead_V6.atr",
    "bytes": 2304,
    "sha256": "fc18166daa1ea0e77161ba005cb4f3096ba71987d3928cf1e41b397a1187957c",
    "official_verified": true,
    "status": "ok"
  },
  {
    "dataset": "plus",
    "path": "fiducial_points/ecgdeli/03000/03791_points_lead_V1.atr",
    "url": "https://physionet.org/files/ptb-xl-plus/1.0.1/fiducial_points/ecgdeli/03000/03791_points_lead_V1.atr",
    "bytes": 3128,
    "sha256": "0f6251d179217e6d15c861dfc980438c3a2250c3a4870e694e159134d1a003bb",
    "official_verified": true,
    "status": "ok"
  },
  {
    "dataset": "ptbxl",
    "path": "records500/09000/09992_hr.hea",
    "url": "https://physionet.org/files/ptb-xl/1.0.3/records500/09000/09992_hr.hea",
    "bytes": 616,
    "sha256": "b1eb9b3be1eae70c4db54c624fb258e67014840e43f62b38d16a3fed6d18ee33",
    "official_verified": true,
    "status": "ok"
  },
  {
    "dataset": "plus",
    "path": "fiducial_points/ecgdeli/09000/09992_points_lead_V1.atr",
    "url": "https://physionet.org/files/ptb-xl-plus/1.0.1/fiducial_points/ecgdeli/09000/09992_points_lead_V1.atr",
    "bytes": 2304,
    "sha256": "ddb2edd00f62d023cefd05c7f3ca39a290616792b54a412fd230f67114de8d05",
    "official_verified": true,
    "status": "ok"
  },
  {
    "dataset": "ptbxl",
    "path": "records500/03000/03791_hr.dat",
    "url": "https://physionet.org/files/ptb-xl/1.0.3/records500/03000/03791_hr.dat",
    "bytes": 120000,
    "sha256": "c3d651edbea52dd3b596bd7988ad35b92aa6494432feb34372f105330faaa094",
    "official_verified": true,
    "status": "ok"
  },
  {
    "dataset": "plus",
    "path": "fiducial_points/ecgdeli/10000/10760_points_lead_V1.atr",
    "url": "https://physionet.org/files/ptb-xl-plus/1.0.1/fiducial_points/ecgdeli/10000/10760_points_lead_V1.atr",
    "bytes": 1686,
    "sha256": "f1a3093e1326f5c9d4310ebdabd47ff98c412456d134083457f5f22662a138f5",
    "official_verified": true,
    "status": "ok"
  },
  {
    "dataset": "ptbxl",
    "path": "records500/09000/09992_hr.dat",
    "url": "https://physionet.org/files/ptb-xl/1.0.3/records500/09000/09992_hr.dat",
    "bytes": 120000,
    "sha256": "801b058ae653d702ce04d0a0153910e05d6ee8605f5023c9ba4d7f31e4d9f2fd",
    "official_verified": true,
    "status": "ok"
  },
  {
    "dataset": "plus",
    "path": "fiducial_points/ecgdeli/10000/10760_points_lead_V6.atr",
    "url": "https://physionet.org/files/ptb-xl-plus/1.0.1/fiducial_points/ecgdeli/10000/10760_points_lead_V6.atr",
    "bytes": 1686,
    "sha256": "19da0884de5323cfe8984ec0c897604a643a9febde84d04bd0e9cf349b99f04c",
    "official_verified": true,
    "status": "ok"
  },
  {
    "dataset": "ptbxl",
    "path": "records500/10000/10760_hr.hea",
    "url": "https://physionet.org/files/ptb-xl/1.0.3/records500/10000/10760_hr.hea",
    "bytes": 605,
    "sha256": "48fea1745ce60eee541ce3e3546f452708b394d0108883230c7e953aa00b1ac8",
    "official_verified": true,
    "status": "ok"
  },
  {
    "dataset": "ptbxl",
    "path": "records500/15000/15796_hr.dat",
    "url": "https://physionet.org/files/ptb-xl/1.0.3/records500/15000/15796_hr.dat",
    "bytes": 120000,
    "sha256": "044d5a1498d4d1cc0f0304a7395dabeed17c47c866d94df26e704a6255593ca4",
    "official_verified": true,
    "status": "ok"
  },
  {
    "dataset": "plus",
    "path": "fiducial_points/ecgdeli/20000/20280_points_lead_V6.atr",
    "url": "https://physionet.org/files/ptb-xl-plus/1.0.1/fiducial_points/ecgdeli/20000/20280_points_lead_V6.atr",
    "bytes": 2716,
    "sha256": "9c0b841eb13333aafdcc5000537e33fcb077af66ecb3f2571e5e868df33c58a1",
    "official_verified": true,
    "status": "ok"
  },
  {
    "dataset": "ptbxl",
    "path": "records500/10000/10760_hr.dat",
    "url": "https://physionet.org/files/ptb-xl/1.0.3/records500/10000/10760_hr.dat",
    "bytes": 120000,
    "sha256": "6e137105cc7208ebf0af8b9be9044335c2fcc808c714f50ac98b43a13d930cd7",
    "official_verified": true,
    "status": "ok"
  },
  {
    "dataset": "plus",
    "path": "fiducial_points/ecgdeli/10000/10152_points_lead_V1.atr",
    "url": "https://physionet.org/files/ptb-xl-plus/1.0.1/fiducial_points/ecgdeli/10000/10152_points_lead_V1.atr",
    "bytes": 3334,
    "sha256": "ad8e591f60b28a12bd48962c0dbfc678e8d69c16fa3c34c2235f055822c22745",
    "official_verified": true,
    "status": "ok"
  },
  {
    "dataset": "ptbxl",
    "path": "records500/20000/20280_hr.hea",
    "url": "https://physionet.org/files/ptb-xl/1.0.3/records500/20000/20280_hr.hea",
    "bytes": 604,
    "sha256": "e89a629a79e6e97f33f2dc36e448f0ed742941d9c5ca277c38f4ebbd88621872",
    "official_verified": true,
    "status": "ok"
  },
  {
    "dataset": "ptbxl",
    "path": "records500/10000/10152_hr.hea",
    "url": "https://physionet.org/files/ptb-xl/1.0.3/records500/10000/10152_hr.hea",
    "bytes": 617,
    "sha256": "8f5724bc5417968d4505a3059ecfb33f2d6a989c1c74d61a197b1cc91effcc83",
    "official_verified": true,
    "status": "ok"
  },
  {
    "dataset": "plus",
    "path": "fiducial_points/ecgdeli/10000/10152_points_lead_V6.atr",
    "url": "https://physionet.org/files/ptb-xl-plus/1.0.1/fiducial_points/ecgdeli/10000/10152_points_lead_V6.atr",
    "bytes": 3334,
    "sha256": "34f20f1f7ccf9c85643c6db59ed80cd081536794b08eb80ccb1d4db2ddc4b2fc",
    "official_verified": true,
    "status": "ok"
  },
  {
    "dataset": "ptbxl",
    "path": "records500/20000/20280_hr.dat",
    "url": "https://physionet.org/files/ptb-xl/1.0.3/records500/20000/20280_hr.dat",
    "bytes": 120000,
    "sha256": "83833a6d5f490bc75d673d24e29269cd3abbe428dc918ab4a183e7217f72d32e",
    "official_verified": true,
    "status": "ok"
  },
  {
    "dataset": "ptbxl",
    "path": "records500/10000/10152_hr.dat",
    "url": "https://physionet.org/files/ptb-xl/1.0.3/records500/10000/10152_hr.dat",
    "bytes": 120000,
    "sha256": "23fdc4a8b92fac16968c356c8535d145bf46ec337324e158b0e8258693da71fd",
    "official_verified": true,
    "status": "ok"
  },
  {
    "dataset": "ptbxl",
    "path": "records500/11000/11896_hr.hea",
    "url": "https://physionet.org/files/ptb-xl/1.0.3/records500/11000/11896_hr.hea",
    "bytes": 613,
    "sha256": "aa3995eaefe674e32e985e7b207551282af1cd5cf086b51d6a39bcc6b3cac743",
    "official_verified": true,
    "status": "ok"
  },
  {
    "dataset": "plus",
    "path": "fiducial_points/ecgdeli/20000/20280_points_lead_V1.atr",
    "url": "https://physionet.org/files/ptb-xl-plus/1.0.1/fiducial_points/ecgdeli/20000/20280_points_lead_V1.atr",
    "bytes": 2716,
    "sha256": "cc1f8012282e440fef37cd5d290e0acc1f488cf98baecb6faf9959bb69eef583",
    "official_verified": true,
    "status": "ok"
  },
  {
    "dataset": "plus",
    "path": "fiducial_points/ecgdeli/01000/01280_points_lead_V1.atr",
    "url": "https://physionet.org/files/ptb-xl-plus/1.0.1/fiducial_points/ecgdeli/01000/01280_points_lead_V1.atr",
    "bytes": 2922,
    "sha256": "54bb4bda7c1042f84d9988603ea9d38a8c03d54cdc3340b241cffe7bf91f11bb",
    "official_verified": true,
    "status": "ok"
  },
  {
    "dataset": "ptbxl",
    "path": "records500/01000/01280_hr.dat",
    "url": "https://physionet.org/files/ptb-xl/1.0.3/records500/01000/01280_hr.dat",
    "bytes": 120000,
    "sha256": "c50b7e633d7aebd0452aa070ebdef0a2294a45a4f5e1694da856e3a59d8509a9",
    "official_verified": true,
    "status": "ok"
  },
  {
    "dataset": "plus",
    "path": "fiducial_points/ecgdeli/11000/11896_points_lead_V6.atr",
    "url": "https://physionet.org/files/ptb-xl-plus/1.0.1/fiducial_points/ecgdeli/11000/11896_points_lead_V6.atr",
    "bytes": 1892,
    "sha256": "82ab1f3e6ec80b7742170a9a6a859f7074ae5b4f67ce9852a1fc36a9b5636979",
    "official_verified": true,
    "status": "ok"
  },
  {
    "dataset": "plus",
    "path": "fiducial_points/ecgdeli/01000/01280_points_lead_V6.atr",
    "url": "https://physionet.org/files/ptb-xl-plus/1.0.1/fiducial_points/ecgdeli/01000/01280_points_lead_V6.atr",
    "bytes": 2922,
    "sha256": "e95fc328f91bde2d29fad1c039b91607a08b057736cd9a107255baffdf3ee564",
    "official_verified": true,
    "status": "ok"
  },
  {
    "dataset": "plus",
    "path": "fiducial_points/ecgdeli/11000/11896_points_lead_V1.atr",
    "url": "https://physionet.org/files/ptb-xl-plus/1.0.1/fiducial_points/ecgdeli/11000/11896_points_lead_V1.atr",
    "bytes": 1892,
    "sha256": "3d614a36fb1f430155151d3d090cf5ac19a237825bd04354b6138076ca8ef250",
    "official_verified": true,
    "status": "ok"
  },
  {
    "dataset": "ptbxl",
    "path": "records500/01000/01280_hr.hea",
    "url": "https://physionet.org/files/ptb-xl/1.0.3/records500/01000/01280_hr.hea",
    "bytes": 611,
    "sha256": "c291650470879517a0a2189866c3a82f06d5c9cc6ba17b326d5b847645679e7c",
    "official_verified": true,
    "status": "ok"
  },
  {
    "dataset": "ptbxl",
    "path": "records500/11000/11896_hr.dat",
    "url": "https://physionet.org/files/ptb-xl/1.0.3/records500/11000/11896_hr.dat",
    "bytes": 120000,
    "sha256": "c26aad1738927b80f03ff617f2958c189d90fc0042cbef8d79733f904369fcb4",
    "official_verified": true,
    "status": "ok"
  },
  {
    "dataset": "plus",
    "path": "fiducial_points/ecgdeli/00000/00299_points_lead_V1.atr",
    "url": "https://physionet.org/files/ptb-xl-plus/1.0.1/fiducial_points/ecgdeli/00000/00299_points_lead_V1.atr",
    "bytes": 2510,
    "sha256": "37f782afb0a64b117d2807833a43716da1c7bb6395b3a97d663ea51e0d480ace",
    "official_verified": true,
    "status": "ok"
  },
  {
    "dataset": "ptbxl",
    "path": "records500/00000/00299_hr.hea",
    "url": "https://physionet.org/files/ptb-xl/1.0.3/records500/00000/00299_hr.hea",
    "bytes": 610,
    "sha256": "1b8b33964ac727a14c7ca352630ba9b382bfd911a6b4e6519f8f51dc49d136c9",
    "official_verified": true,
    "status": "ok"
  },
  {
    "dataset": "ptbxl",
    "path": "records500/00000/00504_hr.hea",
    "url": "https://physionet.org/files/ptb-xl/1.0.3/records500/00000/00504_hr.hea",
    "bytes": 615,
    "sha256": "33fd4e55e10cadc6d371f9b08df0be6b670db93f75b29ef1f236740d6fd4d4ce",
    "official_verified": true,
    "status": "ok"
  },
  {
    "dataset": "plus",
    "path": "fiducial_points/ecgdeli/00000/00504_points_lead_V1.atr",
    "url": "https://physionet.org/files/ptb-xl-plus/1.0.1/fiducial_points/ecgdeli/00000/00504_points_lead_V1.atr",
    "bytes": 2304,
    "sha256": "721daf5517b75a55efc23bc7b886addd8fa5ce9852b419fc56ceecf0269836e6",
    "official_verified": true,
    "status": "ok"
  },
  {
    "dataset": "plus",
    "path": "fiducial_points/ecgdeli/00000/00299_points_lead_V6.atr",
    "url": "https://physionet.org/files/ptb-xl-plus/1.0.1/fiducial_points/ecgdeli/00000/00299_points_lead_V6.atr",
    "bytes": 2510,
    "sha256": "0b79d336c3be9ef2dd764009c684190880f05c4339740a3e8853c08db0b97a11",
    "official_verified": true,
    "status": "ok"
  },
  {
    "dataset": "ptbxl",
    "path": "records500/00000/00299_hr.dat",
    "url": "https://physionet.org/files/ptb-xl/1.0.3/records500/00000/00299_hr.dat",
    "bytes": 120000,
    "sha256": "a92be6e6b26d0d6591461f01e83fe281878b8f7b0b2f5a1a8aec0f283e0f376b",
    "official_verified": true,
    "status": "ok"
  },
  {
    "dataset": "plus",
    "path": "fiducial_points/ecgdeli/00000/00504_points_lead_V6.atr",
    "url": "https://physionet.org/files/ptb-xl-plus/1.0.1/fiducial_points/ecgdeli/00000/00504_points_lead_V6.atr",
    "bytes": 2304,
    "sha256": "2cf272775b296ff26379aab0aeb88c4a93edbf506182f552854e7cf430001afc",
    "official_verified": true,
    "status": "ok"
  },
  {
    "dataset": "ptbxl",
    "path": "records500/19000/19104_hr.hea",
    "url": "https://physionet.org/files/ptb-xl/1.0.3/records500/19000/19104_hr.hea",
    "bytes": 606,
    "sha256": "ef87e6285c7dd78a503fce8b208b7ec1dd418b1aadd4f6e608ca59259442f99b",
    "official_verified": true,
    "status": "ok"
  },
  {
    "dataset": "ptbxl",
    "path": "records500/00000/00504_hr.dat",
    "url": "https://physionet.org/files/ptb-xl/1.0.3/records500/00000/00504_hr.dat",
    "bytes": 120000,
    "sha256": "6152dfdcd5a9f1f8fcda0fa85754e79cf8898168c6dda939e5b448f97bd15476",
    "official_verified": true,
    "status": "ok"
  },
  {
    "dataset": "ptbxl",
    "path": "records500/19000/19104_hr.dat",
    "url": "https://physionet.org/files/ptb-xl/1.0.3/records500/19000/19104_hr.dat",
    "bytes": 120000,
    "sha256": "cbcddb924d5ba7b9857fabfaae27a5a1fa44fd54ed418644778d4dc3b2554f58",
    "official_verified": true,
    "status": "ok"
  },
  {
    "dataset": "ptbxl",
    "path": "records500/00000/00400_hr.hea",
    "url": "https://physionet.org/files/ptb-xl/1.0.3/records500/00000/00400_hr.hea",
    "bytes": 599,
    "sha256": "4146c9551f658f7c5e2d8cf5d7ecc7c850dac804b47f73cddddf82ea40bff1b3",
    "official_verified": true,
    "status": "ok"
  },
  {
    "dataset": "plus",
    "path": "fiducial_points/ecgdeli/19000/19104_points_lead_V1.atr",
    "url": "https://physionet.org/files/ptb-xl-plus/1.0.1/fiducial_points/ecgdeli/19000/19104_points_lead_V1.atr",
    "bytes": 4776,
    "sha256": "6eed695985734f259a36f17584d915dfc2bd94f4572264b29f51ee11fb0be8be",
    "official_verified": true,
    "status": "ok"
  },
  {
    "dataset": "plus",
    "path": "fiducial_points/ecgdeli/00000/00400_points_lead_V1.atr",
    "url": "https://physionet.org/files/ptb-xl-plus/1.0.1/fiducial_points/ecgdeli/00000/00400_points_lead_V1.atr",
    "bytes": 2510,
    "sha256": "586e16a749f8e48b144ba0920e7450e0295d8a22db52c94037ae1a6a597be387",
    "official_verified": true,
    "status": "ok"
  },
  {
    "dataset": "plus",
    "path": "fiducial_points/ecgdeli/00000/00400_points_lead_V6.atr",
    "url": "https://physionet.org/files/ptb-xl-plus/1.0.1/fiducial_points/ecgdeli/00000/00400_points_lead_V6.atr",
    "bytes": 2510,
    "sha256": "7473276f7c3e8a68be0a49fbf509b0f8c2382121ec18e9d32ce45e9605860981",
    "official_verified": true,
    "status": "ok"
  },
  {
    "dataset": "ptbxl",
    "path": "records500/00000/00400_hr.dat",
    "url": "https://physionet.org/files/ptb-xl/1.0.3/records500/00000/00400_hr.dat",
    "bytes": 120000,
    "sha256": "36a16ba327abf2b296be5a2b416b5dc7df7e0ccf76bfc78a1cb078e4e2bfed51",
    "official_verified": true,
    "status": "ok"
  },
  {
    "dataset": "ptbxl",
    "path": "records500/16000/16861_hr.hea",
    "url": "https://physionet.org/files/ptb-xl/1.0.3/records500/16000/16861_hr.hea",
    "bytes": 609,
    "sha256": "c9d5a1c6e6cc0f6495c5bf85599800f51bf04f9d52dfa0ce0aff6834952ed046",
    "official_verified": true,
    "status": "ok"
  },
  {
    "dataset": "plus",
    "path": "fiducial_points/ecgdeli/19000/19104_points_lead_V6.atr",
    "url": "https://physionet.org/files/ptb-xl-plus/1.0.1/fiducial_points/ecgdeli/19000/19104_points_lead_V6.atr",
    "bytes": 4776,
    "sha256": "36cc86e54f9c1ea9f0908046187551b079a67f9bd5e67d2f86b7f91f67559355",
    "official_verified": true,
    "status": "ok"
  },
  {
    "dataset": "plus",
    "path": "fiducial_points/ecgdeli/16000/16861_points_lead_V6.atr",
    "url": "https://physionet.org/files/ptb-xl-plus/1.0.1/fiducial_points/ecgdeli/16000/16861_points_lead_V6.atr",
    "bytes": 2716,
    "sha256": "5a0121b3cb7274c0925210db49a5c4c8df279a8f90f9378e5fc28db6324dd216",
    "official_verified": true,
    "status": "ok"
  },
  {
    "dataset": "ptbxl",
    "path": "records500/12000/12529_hr.dat",
    "url": "https://physionet.org/files/ptb-xl/1.0.3/records500/12000/12529_hr.dat",
    "bytes": 120000,
    "sha256": "fd5ca1894e613ed090214097729ab31da432ff37bf84eac5e35e8cfe93c6fcfc",
    "official_verified": true,
    "status": "ok"
  },
  {
    "dataset": "plus",
    "path": "fiducial_points/ecgdeli/12000/12529_points_lead_V1.atr",
    "url": "https://physionet.org/files/ptb-xl-plus/1.0.1/fiducial_points/ecgdeli/12000/12529_points_lead_V1.atr",
    "bytes": 2510,
    "sha256": "cfd94ac57bf7e83c9171ea045cc7c88a9458f3ff0c6babc74bd959e7598fca73",
    "official_verified": true,
    "status": "ok"
  },
  {
    "dataset": "ptbxl",
    "path": "records500/12000/12529_hr.hea",
    "url": "https://physionet.org/files/ptb-xl/1.0.3/records500/12000/12529_hr.hea",
    "bytes": 605,
    "sha256": "d2eec0d7be08ec37f41e4705f6fb8415b82ed2dc341722580ff540935513db7d",
    "official_verified": true,
    "status": "ok"
  },
  {
    "dataset": "plus",
    "path": "fiducial_points/ecgdeli/16000/16861_points_lead_V1.atr",
    "url": "https://physionet.org/files/ptb-xl-plus/1.0.1/fiducial_points/ecgdeli/16000/16861_points_lead_V1.atr",
    "bytes": 2716,
    "sha256": "3f58725cf4ed28ec9ddcd9195d145ae1140507995829ac38d2e2f043604af6a7",
    "official_verified": true,
    "status": "ok"
  },
  {
    "dataset": "ptbxl",
    "path": "records500/16000/16861_hr.dat",
    "url": "https://physionet.org/files/ptb-xl/1.0.3/records500/16000/16861_hr.dat",
    "bytes": 120000,
    "sha256": "1321d445229e120a2e86e39e5f6441719e271838e6f63e5c329e1d4eb3aa86ef",
    "official_verified": true,
    "status": "ok"
  },
  {
    "dataset": "ptbxl",
    "path": "records500/20000/20905_hr.hea",
    "url": "https://physionet.org/files/ptb-xl/1.0.3/records500/20000/20905_hr.hea",
    "bytes": 609,
    "sha256": "aed51e722c786aceef7b26ab086f08756f43b362732b5047ff24af690c6fde2b",
    "official_verified": true,
    "status": "ok"
  },
  {
    "dataset": "plus",
    "path": "fiducial_points/ecgdeli/20000/20905_points_lead_V6.atr",
    "url": "https://physionet.org/files/ptb-xl-plus/1.0.1/fiducial_points/ecgdeli/20000/20905_points_lead_V6.atr",
    "bytes": 2304,
    "sha256": "66172a8b6841515e2ae2cc78266ddf95981f66af23bff9d5e2638f7afe3dbbc9",
    "official_verified": true,
    "status": "ok"
  },
  {
    "dataset": "ptbxl",
    "path": "records500/03000/03990_hr.hea",
    "url": "https://physionet.org/files/ptb-xl/1.0.3/records500/03000/03990_hr.hea",
    "bytes": 607,
    "sha256": "17216e102d75423cd398c2cb630e618fe6aed12b42a0f8fb20bdde1b8245caa8",
    "official_verified": true,
    "status": "ok"
  },
  {
    "dataset": "plus",
    "path": "fiducial_points/ecgdeli/12000/12529_points_lead_V6.atr",
    "url": "https://physionet.org/files/ptb-xl-plus/1.0.1/fiducial_points/ecgdeli/12000/12529_points_lead_V6.atr",
    "bytes": 2510,
    "sha256": "886a387bb9b1abbf58b8311195821365710dad4263ae3aa0077bfa49af9fc783",
    "official_verified": true,
    "status": "ok"
  },
  {
    "dataset": "plus",
    "path": "fiducial_points/ecgdeli/20000/20905_points_lead_V1.atr",
    "url": "https://physionet.org/files/ptb-xl-plus/1.0.1/fiducial_points/ecgdeli/20000/20905_points_lead_V1.atr",
    "bytes": 2304,
    "sha256": "6f7d017cd7ad08fec60290b3c6b9a6e125e1d86fe7936874bc8e3cd5a13e6247",
    "official_verified": true,
    "status": "ok"
  },
  {
    "dataset": "plus",
    "path": "fiducial_points/ecgdeli/03000/03990_points_lead_V6.atr",
    "url": "https://physionet.org/files/ptb-xl-plus/1.0.1/fiducial_points/ecgdeli/03000/03990_points_lead_V6.atr",
    "bytes": 2510,
    "sha256": "ee9e9c010aebc77ac0436b9536cd872b579a8f6e21449a9311ebe30dc4e2516b",
    "official_verified": true,
    "status": "ok"
  },
  {
    "dataset": "ptbxl",
    "path": "records500/03000/03990_hr.dat",
    "url": "https://physionet.org/files/ptb-xl/1.0.3/records500/03000/03990_hr.dat",
    "bytes": 120000,
    "sha256": "79f525f9776408a94d3f1c0857686f63369a55f4992df3fbc424d9092c4cb034",
    "official_verified": true,
    "status": "ok"
  },
  {
    "dataset": "ptbxl",
    "path": "records500/09000/09543_hr.hea",
    "url": "https://physionet.org/files/ptb-xl/1.0.3/records500/09000/09543_hr.hea",
    "bytes": 609,
    "sha256": "18b8e8849f4076c9ec1790d63cd235b90c0b1035123df63e6b9ec9f5b71d844f",
    "official_verified": true,
    "status": "ok"
  },
  {
    "dataset": "plus",
    "path": "fiducial_points/ecgdeli/03000/03990_points_lead_V1.atr",
    "url": "https://physionet.org/files/ptb-xl-plus/1.0.1/fiducial_points/ecgdeli/03000/03990_points_lead_V1.atr",
    "bytes": 2510,
    "sha256": "30e326ce231d90132f652c45981e86f53e76b32b451d6cbc29bf0c1f9c0f20fb",
    "official_verified": true,
    "status": "ok"
  },
  {
    "dataset": "plus",
    "path": "fiducial_points/ecgdeli/09000/09543_points_lead_V1.atr",
    "url": "https://physionet.org/files/ptb-xl-plus/1.0.1/fiducial_points/ecgdeli/09000/09543_points_lead_V1.atr",
    "bytes": 2304,
    "sha256": "3ef34dcba2f6a96f3c0637c1db7f35132b644746dcdc310d32c667a09e379245",
    "official_verified": true,
    "status": "ok"
  },
  {
    "dataset": "ptbxl",
    "path": "records500/20000/20905_hr.dat",
    "url": "https://physionet.org/files/ptb-xl/1.0.3/records500/20000/20905_hr.dat",
    "bytes": 120000,
    "sha256": "04daa8ef3ea2bbb9e697543d5a4bc8b6264fee5bf74b35399de93b25a872d8b5",
    "official_verified": true,
    "status": "ok"
  },
  {
    "dataset": "plus",
    "path": "fiducial_points/ecgdeli/09000/09543_points_lead_V6.atr",
    "url": "https://physionet.org/files/ptb-xl-plus/1.0.1/fiducial_points/ecgdeli/09000/09543_points_lead_V6.atr",
    "bytes": 2304,
    "sha256": "a533cff43a0fe0d13b972054a9a0bfb65bfcc91b1fe59d1175870cef2f59764d",
    "official_verified": true,
    "status": "ok"
  },
  {
    "dataset": "plus",
    "path": "fiducial_points/ecgdeli/18000/18891_points_lead_V1.atr",
    "url": "https://physionet.org/files/ptb-xl-plus/1.0.1/fiducial_points/ecgdeli/18000/18891_points_lead_V1.atr",
    "bytes": 2510,
    "sha256": "476794d24cf6967fcd523106519529c10d5f745d331c494daabf5782f660043f",
    "official_verified": true,
    "status": "ok"
  },
  {
    "dataset": "plus",
    "path": "fiducial_points/ecgdeli/17000/17904_points_lead_V1.atr",
    "url": "https://physionet.org/files/ptb-xl-plus/1.0.1/fiducial_points/ecgdeli/17000/17904_points_lead_V1.atr",
    "bytes": 2510,
    "sha256": "de36f7ebec5856ffe035cb1b66dc667f202c133fcb59124967a18ae9db7917f4",
    "official_verified": true,
    "status": "ok"
  },
  {
    "dataset": "ptbxl",
    "path": "records500/18000/18891_hr.hea",
    "url": "https://physionet.org/files/ptb-xl/1.0.3/records500/18000/18891_hr.hea",
    "bytes": 608,
    "sha256": "92c183bec4cfe69668cbfc47882bd722a9d38d39722841d740d853ebeb3e54f8",
    "official_verified": true,
    "status": "ok"
  },
  {
    "dataset": "plus",
    "path": "fiducial_points/ecgdeli/18000/18891_points_lead_V6.atr",
    "url": "https://physionet.org/files/ptb-xl-plus/1.0.1/fiducial_points/ecgdeli/18000/18891_points_lead_V6.atr",
    "bytes": 2510,
    "sha256": "39996bcbceedf27fbca423894257ccc18318513470b0272acd3f44321d308bdd",
    "official_verified": true,
    "status": "ok"
  },
  {
    "dataset": "ptbxl",
    "path": "records500/17000/17904_hr.dat",
    "url": "https://physionet.org/files/ptb-xl/1.0.3/records500/17000/17904_hr.dat",
    "bytes": 120000,
    "sha256": "503f1f4ad29f03dbab0aa853d472bd500faa99548a0573845ec52617be2a8107",
    "official_verified": true,
    "status": "ok"
  },
  {
    "dataset": "ptbxl",
    "path": "records500/09000/09543_hr.dat",
    "url": "https://physionet.org/files/ptb-xl/1.0.3/records500/09000/09543_hr.dat",
    "bytes": 120000,
    "sha256": "02000d1b47f43b2e8b4ee9eebe5aa7b383e8b733ad0b5ea4b9088ca7ba20bc11",
    "official_verified": true,
    "status": "ok"
  },
  {
    "dataset": "ptbxl",
    "path": "records500/17000/17904_hr.hea",
    "url": "https://physionet.org/files/ptb-xl/1.0.3/records500/17000/17904_hr.hea",
    "bytes": 599,
    "sha256": "aa877294696bf6c1687d66b80cb20fd6ed079599f9a139b30206a138d480b9f3",
    "official_verified": true,
    "status": "ok"
  },
  {
    "dataset": "plus",
    "path": "fiducial_points/ecgdeli/17000/17904_points_lead_V6.atr",
    "url": "https://physionet.org/files/ptb-xl-plus/1.0.1/fiducial_points/ecgdeli/17000/17904_points_lead_V6.atr",
    "bytes": 2510,
    "sha256": "13eef374004f0f080b229df36ec5d832b0065d19dbf651c711aaaa21e18699c5",
    "official_verified": true,
    "status": "ok"
  },
  {
    "dataset": "ptbxl",
    "path": "records500/18000/18891_hr.dat",
    "url": "https://physionet.org/files/ptb-xl/1.0.3/records500/18000/18891_hr.dat",
    "bytes": 120000,
    "sha256": "2fa73d92a16fed2bf24f2654b202ade7bb88fb8880d209329dd3bb452882d964",
    "official_verified": true,
    "status": "ok"
  },
  {
    "dataset": "plus",
    "path": "fiducial_points/ecgdeli/00000/00799_points_lead_V1.atr",
    "url": "https://physionet.org/files/ptb-xl-plus/1.0.1/fiducial_points/ecgdeli/00000/00799_points_lead_V1.atr",
    "bytes": 2304,
    "sha256": "47b124199bcc4d7fc84cbac72924b1a3545327732cc3b4fe647610f04948ffae",
    "official_verified": true,
    "status": "ok"
  },
  {
    "dataset": "ptbxl",
    "path": "records500/00000/00799_hr.dat",
    "url": "https://physionet.org/files/ptb-xl/1.0.3/records500/00000/00799_hr.dat",
    "bytes": 120000,
    "sha256": "e1e316065590362a1dea2177fabecd3da8f8ec79fc51daf013339479cf0fbc26",
    "official_verified": true,
    "status": "ok"
  },
  {
    "dataset": "ptbxl",
    "path": "records500/00000/00799_hr.hea",
    "url": "https://physionet.org/files/ptb-xl/1.0.3/records500/00000/00799_hr.hea",
    "bytes": 610,
    "sha256": "63d6044f5eabfc8b625335e0f2d7d528e9987e984590f417da364a62740e0919",
    "official_verified": true,
    "status": "ok"
  },
  {
    "dataset": "ptbxl",
    "path": "records500/11000/11170_hr.hea",
    "url": "https://physionet.org/files/ptb-xl/1.0.3/records500/11000/11170_hr.hea",
    "bytes": 606,
    "sha256": "98066609ff89db9ab474f08162b6b6dcfb01b0515ee2d7f76f4f45e7d3af3ad0",
    "official_verified": true,
    "status": "ok"
  },
  {
    "dataset": "plus",
    "path": "fiducial_points/ecgdeli/10000/10691_points_lead_V6.atr",
    "url": "https://physionet.org/files/ptb-xl-plus/1.0.1/fiducial_points/ecgdeli/10000/10691_points_lead_V6.atr",
    "bytes": 1892,
    "sha256": "b90188d0f3e4f64714b396c7a72fb5d0802556661933b01b00f53a859ee32281",
    "official_verified": true,
    "status": "ok"
  },
  {
    "dataset": "ptbxl",
    "path": "records500/10000/10691_hr.hea",
    "url": "https://physionet.org/files/ptb-xl/1.0.3/records500/10000/10691_hr.hea",
    "bytes": 601,
    "sha256": "32a5cfb1d41fcb11f7200abe26b54ae7ea1fd39b8f6561ba1eb3b71da7d116ad",
    "official_verified": true,
    "status": "ok"
  },
  {
    "dataset": "plus",
    "path": "fiducial_points/ecgdeli/10000/10691_points_lead_V1.atr",
    "url": "https://physionet.org/files/ptb-xl-plus/1.0.1/fiducial_points/ecgdeli/10000/10691_points_lead_V1.atr",
    "bytes": 1892,
    "sha256": "52fd25e39367a9c2ff3e6dcb7123fbbd2fce14cc8beff54612be833471936f0b",
    "official_verified": true,
    "status": "ok"
  },
  {
    "dataset": "plus",
    "path": "fiducial_points/ecgdeli/00000/00799_points_lead_V6.atr",
    "url": "https://physionet.org/files/ptb-xl-plus/1.0.1/fiducial_points/ecgdeli/00000/00799_points_lead_V6.atr",
    "bytes": 2304,
    "sha256": "cf6d21db0f1e9863713999b5bf99acd6be2e1eb2c19ff2be736036b11960ae6f",
    "official_verified": true,
    "status": "ok"
  },
  {
    "dataset": "ptbxl",
    "path": "records500/10000/10691_hr.dat",
    "url": "https://physionet.org/files/ptb-xl/1.0.3/records500/10000/10691_hr.dat",
    "bytes": 120000,
    "sha256": "d124ab27e3f62933950a366565b4b1fcd02d067aae6781313f99cbcba8b0c735",
    "official_verified": true,
    "status": "ok"
  },
  {
    "dataset": "ptbxl",
    "path": "records500/03000/03657_hr.hea",
    "url": "https://physionet.org/files/ptb-xl/1.0.3/records500/03000/03657_hr.hea",
    "bytes": 607,
    "sha256": "39876f3877b19ba58c28e6231559910c1025591657c04bb2982f7924397f46c2",
    "official_verified": true,
    "status": "ok"
  },
  {
    "dataset": "plus",
    "path": "fiducial_points/ecgdeli/11000/11170_points_lead_V6.atr",
    "url": "https://physionet.org/files/ptb-xl-plus/1.0.1/fiducial_points/ecgdeli/11000/11170_points_lead_V6.atr",
    "bytes": 2510,
    "sha256": "513ad9b6bfc0fe5db581f603fc6d919e6936aee44f15397ec06573740f65e180",
    "official_verified": true,
    "status": "ok"
  },
  {
    "dataset": "plus",
    "path": "fiducial_points/ecgdeli/11000/11170_points_lead_V1.atr",
    "url": "https://physionet.org/files/ptb-xl-plus/1.0.1/fiducial_points/ecgdeli/11000/11170_points_lead_V1.atr",
    "bytes": 2510,
    "sha256": "d4c49fc82cc8461d91de0c9d23e6c6429fd7c5607ba0c1aeb749574ba5877942",
    "official_verified": true,
    "status": "ok"
  },
  {
    "dataset": "plus",
    "path": "fiducial_points/ecgdeli/03000/03657_points_lead_V6.atr",
    "url": "https://physionet.org/files/ptb-xl-plus/1.0.1/fiducial_points/ecgdeli/03000/03657_points_lead_V6.atr",
    "bytes": 2304,
    "sha256": "b30c52c3caef8162c84145147d2503ad1a7613b6ad2aac36c40a53b593a625a1",
    "official_verified": true,
    "status": "ok"
  },
  {
    "dataset": "ptbxl",
    "path": "records500/11000/11170_hr.dat",
    "url": "https://physionet.org/files/ptb-xl/1.0.3/records500/11000/11170_hr.dat",
    "bytes": 120000,
    "sha256": "fa8fceaf695afe9c52d774a600a47961c45f6e060dbe09ec210317a304af914c",
    "official_verified": true,
    "status": "ok"
  },
  {
    "dataset": "ptbxl",
    "path": "records500/03000/03657_hr.dat",
    "url": "https://physionet.org/files/ptb-xl/1.0.3/records500/03000/03657_hr.dat",
    "bytes": 120000,
    "sha256": "f96db565d2e98447c68825bf1c07797ce23fa1ce79ed9348e2c46f4145e4e736",
    "official_verified": true,
    "status": "ok"
  },
  {
    "dataset": "ptbxl",
    "path": "records500/19000/19328_hr.hea",
    "url": "https://physionet.org/files/ptb-xl/1.0.3/records500/19000/19328_hr.hea",
    "bytes": 606,
    "sha256": "58df85759d9039e22dcd8b0cc817ad96395f9f128fc94b8869743221186db0cf",
    "official_verified": true,
    "status": "ok"
  },
  {
    "dataset": "plus",
    "path": "fiducial_points/ecgdeli/03000/03657_points_lead_V1.atr",
    "url": "https://physionet.org/files/ptb-xl-plus/1.0.1/fiducial_points/ecgdeli/03000/03657_points_lead_V1.atr",
    "bytes": 2304,
    "sha256": "eabb5e9842e34f1ef14bc32bcd49b395fccc2f4f1755858066d1b0764f3050b1",
    "official_verified": true,
    "status": "ok"
  },
  {
    "dataset": "ptbxl",
    "path": "records500/06000/06683_hr.hea",
    "url": "https://physionet.org/files/ptb-xl/1.0.3/records500/06000/06683_hr.hea",
    "bytes": 602,
    "sha256": "c8ba087d945d0903d6c84367627ffa97058e62eacc09c520dcf07b676ea978e7",
    "official_verified": true,
    "status": "ok"
  },
  {
    "dataset": "plus",
    "path": "fiducial_points/ecgdeli/19000/19328_points_lead_V1.atr",
    "url": "https://physionet.org/files/ptb-xl-plus/1.0.1/fiducial_points/ecgdeli/19000/19328_points_lead_V1.atr",
    "bytes": 3540,
    "sha256": "1bdbd3602908876d062dc449d04bd2fcc849ce67c2399615b49b928760a9c53f",
    "official_verified": true,
    "status": "ok"
  },
  {
    "dataset": "ptbxl",
    "path": "records500/06000/06683_hr.dat",
    "url": "https://physionet.org/files/ptb-xl/1.0.3/records500/06000/06683_hr.dat",
    "bytes": 120000,
    "sha256": "bb33678d93806d6090966246c5e074f6a3b41c68d4575962b25720773f661e54",
    "official_verified": true,
    "status": "ok"
  },
  {
    "dataset": "plus",
    "path": "fiducial_points/ecgdeli/06000/06683_points_lead_V1.atr",
    "url": "https://physionet.org/files/ptb-xl-plus/1.0.1/fiducial_points/ecgdeli/06000/06683_points_lead_V1.atr",
    "bytes": 2510,
    "sha256": "48196be1ed5c75bdf15f2afe9326ffca33bce1937ec1add56563fab0506d5d2d",
    "official_verified": true,
    "status": "ok"
  },
  {
    "dataset": "ptbxl",
    "path": "records500/19000/19328_hr.dat",
    "url": "https://physionet.org/files/ptb-xl/1.0.3/records500/19000/19328_hr.dat",
    "bytes": 120000,
    "sha256": "0156e95b755a4e05f79be6c2f4199d531c6e691692f6707a64176b4efb325344",
    "official_verified": true,
    "status": "ok"
  },
  {
    "dataset": "plus",
    "path": "fiducial_points/ecgdeli/19000/19328_points_lead_V6.atr",
    "url": "https://physionet.org/files/ptb-xl-plus/1.0.1/fiducial_points/ecgdeli/19000/19328_points_lead_V6.atr",
    "bytes": 3540,
    "sha256": "7e564391ba8f902f46d9a17bbb128ebfecfa8060ce2910d43ce75e5dbeed120f",
    "official_verified": true,
    "status": "ok"
  },
  {
    "dataset": "ptbxl",
    "path": "records500/06000/06192_hr.hea",
    "url": "https://physionet.org/files/ptb-xl/1.0.3/records500/06000/06192_hr.hea",
    "bytes": 604,
    "sha256": "1b9d4b798abc03b617abd021146c786e20ef6d1522f62bcd362b1fc892d38612",
    "official_verified": true,
    "status": "ok"
  },
  {
    "dataset": "plus",
    "path": "fiducial_points/ecgdeli/03000/03895_points_lead_V6.atr",
    "url": "https://physionet.org/files/ptb-xl-plus/1.0.1/fiducial_points/ecgdeli/03000/03895_points_lead_V6.atr",
    "bytes": 2098,
    "sha256": "e63d6702ebc9167d2214967fa4d416d928370c7452b5991517cde1a206c5ae57",
    "official_verified": true,
    "status": "ok"
  },
  {
    "dataset": "plus",
    "path": "fiducial_points/ecgdeli/06000/06683_points_lead_V6.atr",
    "url": "https://physionet.org/files/ptb-xl-plus/1.0.1/fiducial_points/ecgdeli/06000/06683_points_lead_V6.atr",
    "bytes": 2510,
    "sha256": "61837d236fd913c5b9fb6bdf230474f93b38ce289020a7e7dc49ef28f12906ba",
    "official_verified": true,
    "status": "ok"
  },
  {
    "dataset": "ptbxl",
    "path": "records500/03000/03895_hr.dat",
    "url": "https://physionet.org/files/ptb-xl/1.0.3/records500/03000/03895_hr.dat",
    "bytes": 120000,
    "sha256": "62029fba534d3bf40739960ec96c76f248bd015337b701c47dcfc8b90207b472",
    "official_verified": true,
    "status": "ok"
  },
  {
    "dataset": "ptbxl",
    "path": "records500/03000/03895_hr.hea",
    "url": "https://physionet.org/files/ptb-xl/1.0.3/records500/03000/03895_hr.hea",
    "bytes": 615,
    "sha256": "dcf5d38f3268cec6cb02784bee78b61617d3a8da09c2959396ae8e83539d42b2",
    "official_verified": true,
    "status": "ok"
  },
  {
    "dataset": "plus",
    "path": "fiducial_points/ecgdeli/03000/03895_points_lead_V1.atr",
    "url": "https://physionet.org/files/ptb-xl-plus/1.0.1/fiducial_points/ecgdeli/03000/03895_points_lead_V1.atr",
    "bytes": 2098,
    "sha256": "b2e2955fbeb00a0e84e28db88ffc77346446e3568a326054f164d93c82f77ff0",
    "official_verified": true,
    "status": "ok"
  },
  {
    "dataset": "ptbxl",
    "path": "records500/09000/09176_hr.hea",
    "url": "https://physionet.org/files/ptb-xl/1.0.3/records500/09000/09176_hr.hea",
    "bytes": 611,
    "sha256": "2b0cfe347e602a60fc3753213b3bfd1473facf5468caeb78b869439d70c2e8e6",
    "official_verified": true,
    "status": "ok"
  },
  {
    "dataset": "plus",
    "path": "fiducial_points/ecgdeli/06000/06192_points_lead_V1.atr",
    "url": "https://physionet.org/files/ptb-xl-plus/1.0.1/fiducial_points/ecgdeli/06000/06192_points_lead_V1.atr",
    "bytes": 2716,
    "sha256": "4ae97b8b66c3c44475b176b92356314c642c015895bdb73277655882b23623a1",
    "official_verified": true,
    "status": "ok"
  },
  {
    "dataset": "ptbxl",
    "path": "records500/06000/06192_hr.dat",
    "url": "https://physionet.org/files/ptb-xl/1.0.3/records500/06000/06192_hr.dat",
    "bytes": 120000,
    "sha256": "60dc3ed7636a01afe2c3694273b1a5cf29d4fad36068d10c01456d7ce546a3de",
    "official_verified": true,
    "status": "ok"
  },
  {
    "dataset": "plus",
    "path": "fiducial_points/ecgdeli/06000/06192_points_lead_V6.atr",
    "url": "https://physionet.org/files/ptb-xl-plus/1.0.1/fiducial_points/ecgdeli/06000/06192_points_lead_V6.atr",
    "bytes": 2716,
    "sha256": "6316fd51d8f0dc5a30901b63753e912d75ad860e6746de48bf8eeabdf88e5ac7",
    "official_verified": true,
    "status": "ok"
  },
  {
    "dataset": "plus",
    "path": "fiducial_points/ecgdeli/09000/09176_points_lead_V1.atr",
    "url": "https://physionet.org/files/ptb-xl-plus/1.0.1/fiducial_points/ecgdeli/09000/09176_points_lead_V1.atr",
    "bytes": 2716,
    "sha256": "a56bc3728968fb4835ec543fed891291b1d091fc48918295718ba6d585ebf883",
    "official_verified": true,
    "status": "ok"
  },
  {
    "dataset": "ptbxl",
    "path": "records500/10000/10054_hr.hea",
    "url": "https://physionet.org/files/ptb-xl/1.0.3/records500/10000/10054_hr.hea",
    "bytes": 600,
    "sha256": "9957b3cb5a99c01bf03c4dd4d73c5cae4cceb9de83a072dc869f035c595434fc",
    "official_verified": true,
    "status": "ok"
  },
  {
    "dataset": "plus",
    "path": "fiducial_points/ecgdeli/10000/10054_points_lead_V1.atr",
    "url": "https://physionet.org/files/ptb-xl-plus/1.0.1/fiducial_points/ecgdeli/10000/10054_points_lead_V1.atr",
    "bytes": 2922,
    "sha256": "fddbd1aef8dc5a28ad6c970af76e337f29c5dc01c8e240758b2e987ce9db0bae",
    "official_verified": true,
    "status": "ok"
  },
  {
    "dataset": "ptbxl",
    "path": "records500/10000/10388_hr.hea",
    "url": "https://physionet.org/files/ptb-xl/1.0.3/records500/10000/10388_hr.hea",
    "bytes": 607,
    "sha256": "cb3440d69ef8413a1ea4e524592aee3edd591680a84aa13f1e2696e5863814b3",
    "official_verified": true,
    "status": "ok"
  },
  {
    "dataset": "ptbxl",
    "path": "records500/10000/10054_hr.dat",
    "url": "https://physionet.org/files/ptb-xl/1.0.3/records500/10000/10054_hr.dat",
    "bytes": 120000,
    "sha256": "738a7ec9e2a7b2de0b628d429b7a0c555813c4b21680a3c3296beddbe1bfe96f",
    "official_verified": true,
    "status": "ok"
  },
  {
    "dataset": "ptbxl",
    "path": "records500/09000/09176_hr.dat",
    "url": "https://physionet.org/files/ptb-xl/1.0.3/records500/09000/09176_hr.dat",
    "bytes": 120000,
    "sha256": "79b6d511d73cc5a8c7a5c9ded477fb36672305b895b3507392dfe1dc6c7fac06",
    "official_verified": true,
    "status": "ok"
  },
  {
    "dataset": "ptbxl",
    "path": "records500/11000/11477_hr.hea",
    "url": "https://physionet.org/files/ptb-xl/1.0.3/records500/11000/11477_hr.hea",
    "bytes": 607,
    "sha256": "07eb8bd8a69ea8b7c234f28f5554a1f3f6cdec34ee5d793cff2330f76c02bea5",
    "official_verified": true,
    "status": "ok"
  },
  {
    "dataset": "ptbxl",
    "path": "records500/10000/10388_hr.dat",
    "url": "https://physionet.org/files/ptb-xl/1.0.3/records500/10000/10388_hr.dat",
    "bytes": 120000,
    "sha256": "6a09b91e1a70a6ad3460c4158830d8a9408812ddb20dce17a16bd42b980039ac",
    "official_verified": true,
    "status": "ok"
  },
  {
    "dataset": "plus",
    "path": "fiducial_points/ecgdeli/10000/10054_points_lead_V6.atr",
    "url": "https://physionet.org/files/ptb-xl-plus/1.0.1/fiducial_points/ecgdeli/10000/10054_points_lead_V6.atr",
    "bytes": 2922,
    "sha256": "ddd8d2c76da9a3ee2e6746fed8e8f4dc70ce79efd216c29250f59a34470b6bff",
    "official_verified": true,
    "status": "ok"
  },
  {
    "dataset": "plus",
    "path": "fiducial_points/ecgdeli/09000/09176_points_lead_V6.atr",
    "url": "https://physionet.org/files/ptb-xl-plus/1.0.1/fiducial_points/ecgdeli/09000/09176_points_lead_V6.atr",
    "bytes": 2716,
    "sha256": "d3e3fcdb77ef51b787561b7a8980f5e97ad617860e65d20ed6d2a15ab194c15a",
    "official_verified": true,
    "status": "ok"
  },
  {
    "dataset": "plus",
    "path": "fiducial_points/ecgdeli/10000/10388_points_lead_V6.atr",
    "url": "https://physionet.org/files/ptb-xl-plus/1.0.1/fiducial_points/ecgdeli/10000/10388_points_lead_V6.atr",
    "bytes": 2098,
    "sha256": "fa1d730b9c2b4101fe553656fa4606b1469af8fc1a70613538787304979a4e42",
    "official_verified": true,
    "status": "ok"
  },
  {
    "dataset": "plus",
    "path": "fiducial_points/ecgdeli/10000/10388_points_lead_V1.atr",
    "url": "https://physionet.org/files/ptb-xl-plus/1.0.1/fiducial_points/ecgdeli/10000/10388_points_lead_V1.atr",
    "bytes": 2098,
    "sha256": "3a3a58e1c02d29b8c9a5eeb13b158a0bcc1bde48ceaf011de5fbcd2884252f00",
    "official_verified": true,
    "status": "ok"
  },
  {
    "dataset": "plus",
    "path": "fiducial_points/ecgdeli/11000/11477_points_lead_V1.atr",
    "url": "https://physionet.org/files/ptb-xl-plus/1.0.1/fiducial_points/ecgdeli/11000/11477_points_lead_V1.atr",
    "bytes": 2098,
    "sha256": "bf074cf31c7bac02d2ddc255b1e051bdb11b57c652db0c8ff3a191ae33669b74",
    "official_verified": true,
    "status": "ok"
  },
  {
    "dataset": "ptbxl",
    "path": "records500/16000/16750_hr.hea",
    "url": "https://physionet.org/files/ptb-xl/1.0.3/records500/16000/16750_hr.hea",
    "bytes": 608,
    "sha256": "91819bc34f675c70a8e7cc51fa585e9e5b4a2eb607521499ec6480795809d7e0",
    "official_verified": true,
    "status": "ok"
  },
  {
    "dataset": "plus",
    "path": "fiducial_points/ecgdeli/11000/11477_points_lead_V6.atr",
    "url": "https://physionet.org/files/ptb-xl-plus/1.0.1/fiducial_points/ecgdeli/11000/11477_points_lead_V6.atr",
    "bytes": 2098,
    "sha256": "aa4e04ad8a12a07acce662c7d3489717f023b78fd6089af24228294a7a400ced",
    "official_verified": true,
    "status": "ok"
  },
  {
    "dataset": "ptbxl",
    "path": "records500/01000/01246_hr.hea",
    "url": "https://physionet.org/files/ptb-xl/1.0.3/records500/01000/01246_hr.hea",
    "bytes": 600,
    "sha256": "fd948babb6413f56fdc035c03aba0cc294883d719321dfaf856cf6e5179b5303",
    "official_verified": true,
    "status": "ok"
  },
  {
    "dataset": "plus",
    "path": "fiducial_points/ecgdeli/01000/01246_points_lead_V6.atr",
    "url": "https://physionet.org/files/ptb-xl-plus/1.0.1/fiducial_points/ecgdeli/01000/01246_points_lead_V6.atr",
    "bytes": 1892,
    "sha256": "402f84f645b57bea5aa3ac995a4a180b0afa34cc7912c3109113f228d76476b1",
    "official_verified": true,
    "status": "ok"
  },
  {
    "dataset": "ptbxl",
    "path": "records500/11000/11477_hr.dat",
    "url": "https://physionet.org/files/ptb-xl/1.0.3/records500/11000/11477_hr.dat",
    "bytes": 120000,
    "sha256": "a5056ed07f79d0233bdc8943c61948238d37c252b4eee9f7818c7d90bc25eec9",
    "official_verified": true,
    "status": "ok"
  },
  {
    "dataset": "plus",
    "path": "fiducial_points/ecgdeli/01000/01246_points_lead_V1.atr",
    "url": "https://physionet.org/files/ptb-xl-plus/1.0.1/fiducial_points/ecgdeli/01000/01246_points_lead_V1.atr",
    "bytes": 1892,
    "sha256": "fe7eab853cd535e2278c9fb2d088692655cdd224bf78099f629a1e8f9563eeed",
    "official_verified": true,
    "status": "ok"
  },
  {
    "dataset": "plus",
    "path": "fiducial_points/ecgdeli/16000/16750_points_lead_V1.atr",
    "url": "https://physionet.org/files/ptb-xl-plus/1.0.1/fiducial_points/ecgdeli/16000/16750_points_lead_V1.atr",
    "bytes": 4776,
    "sha256": "898bf765ca70fa705d7cd6b8b2d9e6f2ce60c26f8178ec9d73a37dea42517fe4",
    "official_verified": true,
    "status": "ok"
  },
  {
    "dataset": "ptbxl",
    "path": "records500/18000/18656_hr.hea",
    "url": "https://physionet.org/files/ptb-xl/1.0.3/records500/18000/18656_hr.hea",
    "bytes": 604,
    "sha256": "9f5b2bfc8ed350bc1742debc711895b4927311b0b9e2f3430b140f9c287b8753",
    "official_verified": true,
    "status": "ok"
  },
  {
    "dataset": "ptbxl",
    "path": "records500/16000/16750_hr.dat",
    "url": "https://physionet.org/files/ptb-xl/1.0.3/records500/16000/16750_hr.dat",
    "bytes": 120000,
    "sha256": "776b7feeff0f1708e6de76d49f2c3c9cad2bb145e7789faf7fa29ca457375162",
    "official_verified": true,
    "status": "ok"
  },
  {
    "dataset": "ptbxl",
    "path": "records500/15000/15863_hr.hea",
    "url": "https://physionet.org/files/ptb-xl/1.0.3/records500/15000/15863_hr.hea",
    "bytes": 603,
    "sha256": "c2e773e7b97ae403f99d374ec369eb39fef8bb3727e717e91889e1513183d55a",
    "official_verified": true,
    "status": "ok"
  },
  {
    "dataset": "ptbxl",
    "path": "records500/01000/01246_hr.dat",
    "url": "https://physionet.org/files/ptb-xl/1.0.3/records500/01000/01246_hr.dat",
    "bytes": 120000,
    "sha256": "5e34d6d9e4263ae2764235b7cde3dabfd3157035e9c56abe056fef6bdbf04f7c",
    "official_verified": true,
    "status": "ok"
  },
  {
    "dataset": "plus",
    "path": "fiducial_points/ecgdeli/16000/16750_points_lead_V6.atr",
    "url": "https://physionet.org/files/ptb-xl-plus/1.0.1/fiducial_points/ecgdeli/16000/16750_points_lead_V6.atr",
    "bytes": 4776,
    "sha256": "fe056b32d5d45aad5bf26331113b6b7c2982090315578b322059b026196bc396",
    "official_verified": true,
    "status": "ok"
  },
  {
    "dataset": "plus",
    "path": "fiducial_points/ecgdeli/18000/18656_points_lead_V1.atr",
    "url": "https://physionet.org/files/ptb-xl-plus/1.0.1/fiducial_points/ecgdeli/18000/18656_points_lead_V1.atr",
    "bytes": 2510,
    "sha256": "2164f841d2e35be3b823de72498cafbbf6e0a71fa70bb6134038bb9db175f24b",
    "official_verified": true,
    "status": "ok"
  },
  {
    "dataset": "ptbxl",
    "path": "records500/18000/18656_hr.dat",
    "url": "https://physionet.org/files/ptb-xl/1.0.3/records500/18000/18656_hr.dat",
    "bytes": 120000,
    "sha256": "f3ac6b701d6bdb43278826122e1840b77802b7f33faff8783d894e16fe3f4b10",
    "official_verified": true,
    "status": "ok"
  },
  {
    "dataset": "ptbxl",
    "path": "records500/03000/03235_hr.hea",
    "url": "https://physionet.org/files/ptb-xl/1.0.3/records500/03000/03235_hr.hea",
    "bytes": 605,
    "sha256": "b13564348fca2692ba12fdc0b50816b9c2068b09ae608d3787d8f9e250086ae5",
    "official_verified": true,
    "status": "ok"
  },
  {
    "dataset": "ptbxl",
    "path": "records500/15000/15863_hr.dat",
    "url": "https://physionet.org/files/ptb-xl/1.0.3/records500/15000/15863_hr.dat",
    "bytes": 120000,
    "sha256": "757bf49b42a4a9feee8a3df44d1f5f958a7293efe70a5eff2233bd4d3633d7f4",
    "official_verified": true,
    "status": "ok"
  },
  {
    "dataset": "plus",
    "path": "fiducial_points/ecgdeli/15000/15863_points_lead_V1.atr",
    "url": "https://physionet.org/files/ptb-xl-plus/1.0.1/fiducial_points/ecgdeli/15000/15863_points_lead_V1.atr",
    "bytes": 2304,
    "sha256": "badb275bc899d550bd24c19810b24f6b51ac897465930a7291eb7efeb4143a08",
    "official_verified": true,
    "status": "ok"
  },
  {
    "dataset": "plus",
    "path": "fiducial_points/ecgdeli/18000/18656_points_lead_V6.atr",
    "url": "https://physionet.org/files/ptb-xl-plus/1.0.1/fiducial_points/ecgdeli/18000/18656_points_lead_V6.atr",
    "bytes": 2510,
    "sha256": "c77d5fb19331eb0a1839eeaae113f142c60bd555280463b35073fd41de01b890",
    "official_verified": true,
    "status": "ok"
  },
  {
    "dataset": "plus",
    "path": "fiducial_points/ecgdeli/15000/15863_points_lead_V6.atr",
    "url": "https://physionet.org/files/ptb-xl-plus/1.0.1/fiducial_points/ecgdeli/15000/15863_points_lead_V6.atr",
    "bytes": 2304,
    "sha256": "36e2b8b8121ab281c5cc37b8b54310b1d48c6865e7543d08cb7454e22d3be1e3",
    "official_verified": true,
    "status": "ok"
  },
  {
    "dataset": "ptbxl",
    "path": "records500/03000/03235_hr.dat",
    "url": "https://physionet.org/files/ptb-xl/1.0.3/records500/03000/03235_hr.dat",
    "bytes": 120000,
    "sha256": "0eef7d7f9d123623229bbfa49e6aebb344632b5a58a7bc980c24462dca8c9d43",
    "official_verified": true,
    "status": "ok"
  },
  {
    "dataset": "plus",
    "path": "fiducial_points/ecgdeli/03000/03235_points_lead_V6.atr",
    "url": "https://physionet.org/files/ptb-xl-plus/1.0.1/fiducial_points/ecgdeli/03000/03235_points_lead_V6.atr",
    "bytes": 2510,
    "sha256": "6f79111d3625343903f423ef44d527b1205802e1b6e5ffa7c1e89c2dea46426c",
    "official_verified": true,
    "status": "ok"
  },
  {
    "dataset": "plus",
    "path": "fiducial_points/ecgdeli/03000/03235_points_lead_V1.atr",
    "url": "https://physionet.org/files/ptb-xl-plus/1.0.1/fiducial_points/ecgdeli/03000/03235_points_lead_V1.atr",
    "bytes": 2510,
    "sha256": "7d6d1c821284f4f68cda1934ea2c7386988306c0da375451c62278cee2d23351",
    "official_verified": true,
    "status": "ok"
  },
  {
    "dataset": "ptbxl",
    "path": "records500/06000/06180_hr.hea",
    "url": "https://physionet.org/files/ptb-xl/1.0.3/records500/06000/06180_hr.hea",
    "bytes": 609,
    "sha256": "0dc2a28e7a416ed9ac65dfa76ffc2bdd2629aae309a341173339b724d33a5839",
    "official_verified": true,
    "status": "ok"
  },
  {
    "dataset": "plus",
    "path": "fiducial_points/ecgdeli/06000/06180_points_lead_V1.atr",
    "url": "https://physionet.org/files/ptb-xl-plus/1.0.1/fiducial_points/ecgdeli/06000/06180_points_lead_V1.atr",
    "bytes": 2304,
    "sha256": "1626a526a39f6199e7261fbc602e82583f46da86a1d860d040d0a6bd3a4d273c",
    "official_verified": true,
    "status": "ok"
  },
  {
    "dataset": "ptbxl",
    "path": "records500/19000/19286_hr.hea",
    "url": "https://physionet.org/files/ptb-xl/1.0.3/records500/19000/19286_hr.hea",
    "bytes": 606,
    "sha256": "34257d9924e2ff6b50ae0172bb87902ebd419c328e5f62bf162f100dbc22c022",
    "official_verified": true,
    "status": "ok"
  },
  {
    "dataset": "ptbxl",
    "path": "records500/19000/19286_hr.dat",
    "url": "https://physionet.org/files/ptb-xl/1.0.3/records500/19000/19286_hr.dat",
    "bytes": 120000,
    "sha256": "e15d458ae1b3756005ba1f3abae9eb9e0a265eafdfb7599b2e9422e018e51454",
    "official_verified": true,
    "status": "ok"
  },
  {
    "dataset": "plus",
    "path": "fiducial_points/ecgdeli/19000/19286_points_lead_V6.atr",
    "url": "https://physionet.org/files/ptb-xl-plus/1.0.1/fiducial_points/ecgdeli/19000/19286_points_lead_V6.atr",
    "bytes": 2304,
    "sha256": "2fa12414f5096d4b537f0d95899e8df80112ce65ccc5bcb63709853bd3669045",
    "official_verified": true,
    "status": "ok"
  },
  {
    "dataset": "plus",
    "path": "fiducial_points/ecgdeli/19000/19286_points_lead_V1.atr",
    "url": "https://physionet.org/files/ptb-xl-plus/1.0.1/fiducial_points/ecgdeli/19000/19286_points_lead_V1.atr",
    "bytes": 2304,
    "sha256": "661fab39c94f755f23d035c887e6524c2b0a472a4a35f2a9bdc5a492725c95cf",
    "official_verified": true,
    "status": "ok"
  },
  {
    "dataset": "ptbxl",
    "path": "records500/06000/06180_hr.dat",
    "url": "https://physionet.org/files/ptb-xl/1.0.3/records500/06000/06180_hr.dat",
    "bytes": 120000,
    "sha256": "0e3963e32154f3f9d06d6d76a3f4dbcd89811f1568fff548bab326d47edb9cf1",
    "official_verified": true,
    "status": "ok"
  },
  {
    "dataset": "plus",
    "path": "fiducial_points/ecgdeli/21000/21173_points_lead_V1.atr",
    "url": "https://physionet.org/files/ptb-xl-plus/1.0.1/fiducial_points/ecgdeli/21000/21173_points_lead_V1.atr",
    "bytes": 1892,
    "sha256": "4e6ece051c9809eaeb781008616136b07783e5f9b17a08c2cbff535d69da5b86",
    "official_verified": true,
    "status": "ok"
  },
  {
    "dataset": "plus",
    "path": "fiducial_points/ecgdeli/06000/06180_points_lead_V6.atr",
    "url": "https://physionet.org/files/ptb-xl-plus/1.0.1/fiducial_points/ecgdeli/06000/06180_points_lead_V6.atr",
    "bytes": 2304,
    "sha256": "009e08a968fd6e08770b8ebaf1df1d41c90e75d54b2a39e22d161fa09a0490f0",
    "official_verified": true,
    "status": "ok"
  },
  {
    "dataset": "plus",
    "path": "fiducial_points/ecgdeli/21000/21173_points_lead_V6.atr",
    "url": "https://physionet.org/files/ptb-xl-plus/1.0.1/fiducial_points/ecgdeli/21000/21173_points_lead_V6.atr",
    "bytes": 1892,
    "sha256": "0257dd3cfe9a2cda7b535d1d0f734094f7cc81ff25fa88cc4841839901300478",
    "official_verified": true,
    "status": "ok"
  },
  {
    "dataset": "ptbxl",
    "path": "records500/21000/21173_hr.hea",
    "url": "https://physionet.org/files/ptb-xl/1.0.3/records500/21000/21173_hr.hea",
    "bytes": 620,
    "sha256": "667d0b5e01e56025144f8f635d6812861a6cecfd05dfe566f41e3e7d7224bf9e",
    "official_verified": true,
    "status": "ok"
  },
  {
    "dataset": "ptbxl",
    "path": "records500/14000/14201_hr.hea",
    "url": "https://physionet.org/files/ptb-xl/1.0.3/records500/14000/14201_hr.hea",
    "bytes": 608,
    "sha256": "fa9fc3445825a5ace09b2efdccb864c328241eb5d1ee8ccff693ffb8e80a1008",
    "official_verified": true,
    "status": "ok"
  },
  {
    "dataset": "plus",
    "path": "fiducial_points/ecgdeli/14000/14201_points_lead_V6.atr",
    "url": "https://physionet.org/files/ptb-xl-plus/1.0.1/fiducial_points/ecgdeli/14000/14201_points_lead_V6.atr",
    "bytes": 3334,
    "sha256": "0461893b51ee19fe74d9d679c689078ce509503c4a249cc069666916bec8c73f",
    "official_verified": true,
    "status": "ok"
  },
  {
    "dataset": "ptbxl",
    "path": "records500/21000/21173_hr.dat",
    "url": "https://physionet.org/files/ptb-xl/1.0.3/records500/21000/21173_hr.dat",
    "bytes": 120000,
    "sha256": "9301946aff8185ba3ef22b3ea6ae8ac3be993fb56e15c9f56ff4238f87018a67",
    "official_verified": true,
    "status": "ok"
  },
  {
    "dataset": "ptbxl",
    "path": "records500/02000/02987_hr.hea",
    "url": "https://physionet.org/files/ptb-xl/1.0.3/records500/02000/02987_hr.hea",
    "bytes": 612,
    "sha256": "2d073569e0b3b122a13e7570bb8142a313ff216afc44b0f467c1b755b2d05a93",
    "official_verified": true,
    "status": "ok"
  },
  {
    "dataset": "plus",
    "path": "fiducial_points/ecgdeli/14000/14201_points_lead_V1.atr",
    "url": "https://physionet.org/files/ptb-xl-plus/1.0.1/fiducial_points/ecgdeli/14000/14201_points_lead_V1.atr",
    "bytes": 3334,
    "sha256": "f133577d2728be242e973e3cdf2cfc442a6b8008f5b5dd54ae213810dcfe3f57",
    "official_verified": true,
    "status": "ok"
  },
  {
    "dataset": "plus",
    "path": "fiducial_points/ecgdeli/02000/02987_points_lead_V1.atr",
    "url": "https://physionet.org/files/ptb-xl-plus/1.0.1/fiducial_points/ecgdeli/02000/02987_points_lead_V1.atr",
    "bytes": 2922,
    "sha256": "81c860792b1285e8088acdd6cfd840e63d53a273be2e5d32925654fee83bf901",
    "official_verified": true,
    "status": "ok"
  },
  {
    "dataset": "ptbxl",
    "path": "records500/14000/14201_hr.dat",
    "url": "https://physionet.org/files/ptb-xl/1.0.3/records500/14000/14201_hr.dat",
    "bytes": 120000,
    "sha256": "d0da2396751db160be51f2f6766c6a903f1fc5b5984e9238d81fcf5b0665d96f",
    "official_verified": true,
    "status": "ok"
  },
  {
    "dataset": "ptbxl",
    "path": "records500/14000/14580_hr.hea",
    "url": "https://physionet.org/files/ptb-xl/1.0.3/records500/14000/14580_hr.hea",
    "bytes": 617,
    "sha256": "83e3b75fea4f7c8f3e13f8b0f2dd33f6076533bd3ac5c1f612a5ce9ee705d5c7",
    "official_verified": true,
    "status": "ok"
  },
  {
    "dataset": "ptbxl",
    "path": "records500/02000/02987_hr.dat",
    "url": "https://physionet.org/files/ptb-xl/1.0.3/records500/02000/02987_hr.dat",
    "bytes": 120000,
    "sha256": "2c6f3eb6e78837bc283f0ee2e1b7d01d2c45c39c3f36e4d6c9ba33ae122f1f29",
    "official_verified": true,
    "status": "ok"
  },
  {
    "dataset": "plus",
    "path": "fiducial_points/ecgdeli/14000/14580_points_lead_V1.atr",
    "url": "https://physionet.org/files/ptb-xl-plus/1.0.1/fiducial_points/ecgdeli/14000/14580_points_lead_V1.atr",
    "bytes": 2304,
    "sha256": "01eb826508edb1e38736e0540ce63353afcf471bc848921b2caefdd436ae554d",
    "official_verified": true,
    "status": "ok"
  },
  {
    "dataset": "ptbxl",
    "path": "records500/14000/14580_hr.dat",
    "url": "https://physionet.org/files/ptb-xl/1.0.3/records500/14000/14580_hr.dat",
    "bytes": 120000,
    "sha256": "d16a00b0dc04fa94f1515aa3eb528b7c780239658e3c7e98aa17020af546909b",
    "official_verified": true,
    "status": "ok"
  },
  {
    "dataset": "plus",
    "path": "fiducial_points/ecgdeli/02000/02987_points_lead_V6.atr",
    "url": "https://physionet.org/files/ptb-xl-plus/1.0.1/fiducial_points/ecgdeli/02000/02987_points_lead_V6.atr",
    "bytes": 2922,
    "sha256": "84940a09aea82741ae5ce29e156442ffbe26f7ab776e6a93ae1fc33a98efa527",
    "official_verified": true,
    "status": "ok"
  },
  {
    "dataset": "plus",
    "path": "fiducial_points/ecgdeli/14000/14580_points_lead_V6.atr",
    "url": "https://physionet.org/files/ptb-xl-plus/1.0.1/fiducial_points/ecgdeli/14000/14580_points_lead_V6.atr",
    "bytes": 2304,
    "sha256": "7386826742c6b37801e2ca9b8b5b07bb88f1d6c810020679cc4408b5737ea298",
    "official_verified": true,
    "status": "ok"
  },
  {
    "dataset": "ptbxl",
    "path": "records500/16000/16871_hr.hea",
    "url": "https://physionet.org/files/ptb-xl/1.0.3/records500/16000/16871_hr.hea",
    "bytes": 605,
    "sha256": "7884831255e619ec5c7faadd36fee58f6cfb03534e91ee27c8a1ec7aaa601fc8",
    "official_verified": true,
    "status": "ok"
  },
  {
    "dataset": "ptbxl",
    "path": "records500/01000/01737_hr.hea",
    "url": "https://physionet.org/files/ptb-xl/1.0.3/records500/01000/01737_hr.hea",
    "bytes": 607,
    "sha256": "3dd77cfe24b6d3fe1143f0e482b72eeadde6d378ef008c6b0acbba73294c1538",
    "official_verified": true,
    "status": "ok"
  },
  {
    "dataset": "ptbxl",
    "path": "records500/17000/17865_hr.hea",
    "url": "https://physionet.org/files/ptb-xl/1.0.3/records500/17000/17865_hr.hea",
    "bytes": 602,
    "sha256": "65e8d123091b1f9057e9174d655c971130832defc1fb9012b5bdcf92dba87097",
    "official_verified": true,
    "status": "ok"
  },
  {
    "dataset": "plus",
    "path": "fiducial_points/ecgdeli/16000/16871_points_lead_V6.atr",
    "url": "https://physionet.org/files/ptb-xl-plus/1.0.1/fiducial_points/ecgdeli/16000/16871_points_lead_V6.atr",
    "bytes": 2304,
    "sha256": "9320a9a5b357165e1ec4d9852c3d40f41c889d1ba5a817526e8fd8fe3a43977f",
    "official_verified": true,
    "status": "ok"
  },
  {
    "dataset": "plus",
    "path": "fiducial_points/ecgdeli/17000/17865_points_lead_V6.atr",
    "url": "https://physionet.org/files/ptb-xl-plus/1.0.1/fiducial_points/ecgdeli/17000/17865_points_lead_V6.atr",
    "bytes": 2098,
    "sha256": "a71aa984986a435f8ee7dfccddc2fe98599e1b2fda3badb13c37488390bbd49e",
    "official_verified": true,
    "status": "ok"
  },
  {
    "dataset": "plus",
    "path": "fiducial_points/ecgdeli/16000/16871_points_lead_V1.atr",
    "url": "https://physionet.org/files/ptb-xl-plus/1.0.1/fiducial_points/ecgdeli/16000/16871_points_lead_V1.atr",
    "bytes": 2304,
    "sha256": "e85a1b901000f22b6c6d840c25ea501a03a48775a93ec7c34c428a4ed194e3e7",
    "official_verified": true,
    "status": "ok"
  },
  {
    "dataset": "ptbxl",
    "path": "records500/16000/16871_hr.dat",
    "url": "https://physionet.org/files/ptb-xl/1.0.3/records500/16000/16871_hr.dat",
    "bytes": 120000,
    "sha256": "675e947cd05071a0bc3cba1b85ffef869bbc628e4e02dfec0907be42f492c390",
    "official_verified": true,
    "status": "ok"
  },
  {
    "dataset": "plus",
    "path": "fiducial_points/ecgdeli/17000/17865_points_lead_V1.atr",
    "url": "https://physionet.org/files/ptb-xl-plus/1.0.1/fiducial_points/ecgdeli/17000/17865_points_lead_V1.atr",
    "bytes": 2098,
    "sha256": "4219a9b4949104c73ecf77d81d203c717ca977c5e430bcfed7228cf0aa2e79fd",
    "official_verified": true,
    "status": "ok"
  },
  {
    "dataset": "plus",
    "path": "fiducial_points/ecgdeli/01000/01737_points_lead_V1.atr",
    "url": "https://physionet.org/files/ptb-xl-plus/1.0.1/fiducial_points/ecgdeli/01000/01737_points_lead_V1.atr",
    "bytes": 2304,
    "sha256": "9765776e418bf57170c25317ff91b8b6827e0144d592bcdd199fcca9a1ccc537",
    "official_verified": true,
    "status": "ok"
  },
  {
    "dataset": "ptbxl",
    "path": "records500/17000/17865_hr.dat",
    "url": "https://physionet.org/files/ptb-xl/1.0.3/records500/17000/17865_hr.dat",
    "bytes": 120000,
    "sha256": "c0e6d13a41f524f8c245e6e31999390d90954bfe35ef806905beb21de12982bc",
    "official_verified": true,
    "status": "ok"
  },
  {
    "dataset": "plus",
    "path": "fiducial_points/ecgdeli/11000/11705_points_lead_V6.atr",
    "url": "https://physionet.org/files/ptb-xl-plus/1.0.1/fiducial_points/ecgdeli/11000/11705_points_lead_V6.atr",
    "bytes": 2098,
    "sha256": "842ab41cb89b9cb0156aa020a05c8f7e363d788785b4974aa9a6283683162d1c",
    "official_verified": true,
    "status": "ok"
  },
  {
    "dataset": "plus",
    "path": "fiducial_points/ecgdeli/11000/11705_points_lead_V1.atr",
    "url": "https://physionet.org/files/ptb-xl-plus/1.0.1/fiducial_points/ecgdeli/11000/11705_points_lead_V1.atr",
    "bytes": 2098,
    "sha256": "4a5a54ecf2fbad2bda1b8dfeb3fcfbe8c947d5ce65837262cc20956aa144f2fb",
    "official_verified": true,
    "status": "ok"
  },
  {
    "dataset": "ptbxl",
    "path": "records500/01000/01737_hr.dat",
    "url": "https://physionet.org/files/ptb-xl/1.0.3/records500/01000/01737_hr.dat",
    "bytes": 120000,
    "sha256": "5a4c21d08db31b5b6c72fd0242583994e53b50088e4ab2ec149717c1f241e711",
    "official_verified": true,
    "status": "ok"
  },
  {
    "dataset": "plus",
    "path": "fiducial_points/ecgdeli/01000/01737_points_lead_V6.atr",
    "url": "https://physionet.org/files/ptb-xl-plus/1.0.1/fiducial_points/ecgdeli/01000/01737_points_lead_V6.atr",
    "bytes": 2304,
    "sha256": "f66c8585adbee20848057de53db6984aa31af3f09c6ab8fc759c3603cca89c5e",
    "official_verified": true,
    "status": "ok"
  },
  {
    "dataset": "ptbxl",
    "path": "records500/11000/11705_hr.hea",
    "url": "https://physionet.org/files/ptb-xl/1.0.3/records500/11000/11705_hr.hea",
    "bytes": 611,
    "sha256": "9061ee2db9cecbc7099e0b8a58d6604ee71e00a1945031c265f36b3496726ce7",
    "official_verified": true,
    "status": "ok"
  },
  {
    "dataset": "ptbxl",
    "path": "records500/11000/11705_hr.dat",
    "url": "https://physionet.org/files/ptb-xl/1.0.3/records500/11000/11705_hr.dat",
    "bytes": 120000,
    "sha256": "b70aa252769f1fc4e16bbd558caa9c887e674562a27335a1f20b70f9b88e5f64",
    "official_verified": true,
    "status": "ok"
  },
  {
    "dataset": "ptbxl",
    "path": "records500/17000/17870_hr.hea",
    "url": "https://physionet.org/files/ptb-xl/1.0.3/records500/17000/17870_hr.hea",
    "bytes": 615,
    "sha256": "9b47f0d5e31b6d43a229ab3f9fcd047f92b217239cc2c4d87ad9915ee5d6a9a9",
    "official_verified": true,
    "status": "ok"
  },
  {
    "dataset": "ptbxl",
    "path": "records500/17000/17870_hr.dat",
    "url": "https://physionet.org/files/ptb-xl/1.0.3/records500/17000/17870_hr.dat",
    "bytes": 120000,
    "sha256": "a8c44f9c20bee83df4178d4a2ec71c21e69461f0ccb81d377a91680739e28491",
    "official_verified": true,
    "status": "ok"
  },
  {
    "dataset": "plus",
    "path": "fiducial_points/ecgdeli/17000/17870_points_lead_V1.atr",
    "url": "https://physionet.org/files/ptb-xl-plus/1.0.1/fiducial_points/ecgdeli/17000/17870_points_lead_V1.atr",
    "bytes": 2922,
    "sha256": "01b7fec70d261d8698b88ed2171b2745d512b70620c39a0634d11bef1206cf9c",
    "official_verified": true,
    "status": "ok"
  },
  {
    "dataset": "ptbxl",
    "path": "records500/10000/10666_hr.hea",
    "url": "https://physionet.org/files/ptb-xl/1.0.3/records500/10000/10666_hr.hea",
    "bytes": 608,
    "sha256": "fccbb61926d799d4916579b5e23f0768a3469b9fbdb10566e097b5e3496a986c",
    "official_verified": true,
    "status": "ok"
  },
  {
    "dataset": "plus",
    "path": "fiducial_points/ecgdeli/17000/17870_points_lead_V6.atr",
    "url": "https://physionet.org/files/ptb-xl-plus/1.0.1/fiducial_points/ecgdeli/17000/17870_points_lead_V6.atr",
    "bytes": 2922,
    "sha256": "6e633afbe706a07421eb5be1cd236502c6f400054cb4a2a62b3a7e97b1ad995a",
    "official_verified": true,
    "status": "ok"
  },
  {
    "dataset": "plus",
    "path": "fiducial_points/ecgdeli/13000/13717_points_lead_V6.atr",
    "url": "https://physionet.org/files/ptb-xl-plus/1.0.1/fiducial_points/ecgdeli/13000/13717_points_lead_V6.atr",
    "bytes": 2716,
    "sha256": "26941330162709276d3fb8bdf1c1eba8ad3738303f07ee9a77038074a78cb517",
    "official_verified": true,
    "status": "ok"
  },
  {
    "dataset": "ptbxl",
    "path": "records500/13000/13717_hr.hea",
    "url": "https://physionet.org/files/ptb-xl/1.0.3/records500/13000/13717_hr.hea",
    "bytes": 603,
    "sha256": "3c89a7e094e0ddaea084a1edf826e6644f7798fbc1ff582e9e89b9630c422cb6",
    "official_verified": true,
    "status": "ok"
  },
  {
    "dataset": "plus",
    "path": "fiducial_points/ecgdeli/13000/13717_points_lead_V1.atr",
    "url": "https://physionet.org/files/ptb-xl-plus/1.0.1/fiducial_points/ecgdeli/13000/13717_points_lead_V1.atr",
    "bytes": 2716,
    "sha256": "c4dbe4a0b814e82e6c325c33cc87f9ef6701b609b4db5b1952588cdda13907a6",
    "official_verified": true,
    "status": "ok"
  },
  {
    "dataset": "plus",
    "path": "fiducial_points/ecgdeli/10000/10666_points_lead_V1.atr",
    "url": "https://physionet.org/files/ptb-xl-plus/1.0.1/fiducial_points/ecgdeli/10000/10666_points_lead_V1.atr",
    "bytes": 2304,
    "sha256": "d773937a22590e72c42e548735bcdaa7a1c9b632681bf4c2a410f626ff750c59",
    "official_verified": true,
    "status": "ok"
  },
  {
    "dataset": "ptbxl",
    "path": "records500/10000/10666_hr.dat",
    "url": "https://physionet.org/files/ptb-xl/1.0.3/records500/10000/10666_hr.dat",
    "bytes": 120000,
    "sha256": "96707e928857b1121e2ffbe71093a2141bc7618aa53a713c8bdc18ff85373b80",
    "official_verified": true,
    "status": "ok"
  },
  {
    "dataset": "ptbxl",
    "path": "records500/13000/13717_hr.dat",
    "url": "https://physionet.org/files/ptb-xl/1.0.3/records500/13000/13717_hr.dat",
    "bytes": 120000,
    "sha256": "5e8fbdeea1b0ab024713bda48a34a574eb9a217c766c284dbedfe849770f2830",
    "official_verified": true,
    "status": "ok"
  },
  {
    "dataset": "ptbxl",
    "path": "records500/06000/06355_hr.hea",
    "url": "https://physionet.org/files/ptb-xl/1.0.3/records500/06000/06355_hr.hea",
    "bytes": 623,
    "sha256": "e82fffd48efea5fb03bc02841fc88d70e0cf86b0f8592943b3f4e610ecb7f2c3",
    "official_verified": true,
    "status": "ok"
  },
  {
    "dataset": "plus",
    "path": "fiducial_points/ecgdeli/10000/10666_points_lead_V6.atr",
    "url": "https://physionet.org/files/ptb-xl-plus/1.0.1/fiducial_points/ecgdeli/10000/10666_points_lead_V6.atr",
    "bytes": 2304,
    "sha256": "6d6731f1c7c25920230b6d7fafd865d1610d75db92ada73fddca6e18ac82a46d",
    "official_verified": true,
    "status": "ok"
  },
  {
    "dataset": "ptbxl",
    "path": "records500/09000/09773_hr.hea",
    "url": "https://physionet.org/files/ptb-xl/1.0.3/records500/09000/09773_hr.hea",
    "bytes": 605,
    "sha256": "b333eecbf8ae089fefcd27bca1d897abcb743ded73c24a759b09aaf5f1f9512a",
    "official_verified": true,
    "status": "ok"
  },
  {
    "dataset": "plus",
    "path": "fiducial_points/ecgdeli/06000/06355_points_lead_V6.atr",
    "url": "https://physionet.org/files/ptb-xl-plus/1.0.1/fiducial_points/ecgdeli/06000/06355_points_lead_V6.atr",
    "bytes": 3746,
    "sha256": "24f2675547ddb283aa9c5da270e1e8265dde3b95c4ced3c0d815ab703bb9989e",
    "official_verified": true,
    "status": "ok"
  },
  {
    "dataset": "plus",
    "path": "fiducial_points/ecgdeli/09000/09773_points_lead_V6.atr",
    "url": "https://physionet.org/files/ptb-xl-plus/1.0.1/fiducial_points/ecgdeli/09000/09773_points_lead_V6.atr",
    "bytes": 2304,
    "sha256": "91baf07d1a871f70d9fbb8e8866539aef3bf956391e760df481deb5eaba0e87a",
    "official_verified": true,
    "status": "ok"
  },
  {
    "dataset": "plus",
    "path": "fiducial_points/ecgdeli/06000/06355_points_lead_V1.atr",
    "url": "https://physionet.org/files/ptb-xl-plus/1.0.1/fiducial_points/ecgdeli/06000/06355_points_lead_V1.atr",
    "bytes": 3746,
    "sha256": "d8fe6f578031c9367cb596255a009f08a6e49ff7a9c740d743fb964ef7bf877f",
    "official_verified": true,
    "status": "ok"
  },
  {
    "dataset": "plus",
    "path": "fiducial_points/ecgdeli/09000/09773_points_lead_V1.atr",
    "url": "https://physionet.org/files/ptb-xl-plus/1.0.1/fiducial_points/ecgdeli/09000/09773_points_lead_V1.atr",
    "bytes": 2304,
    "sha256": "990e7e33d389c6b665d308a3cf9f9a53ba93d6c839ed51837a5783da8168a63a",
    "official_verified": true,
    "status": "ok"
  },
  {
    "dataset": "ptbxl",
    "path": "records500/05000/05331_hr.hea",
    "url": "https://physionet.org/files/ptb-xl/1.0.3/records500/05000/05331_hr.hea",
    "bytes": 606,
    "sha256": "9f2f93be01dadef75b44ef8dca7c744e1d12d3e7e6f95e265ff5d42ca74fbf62",
    "official_verified": true,
    "status": "ok"
  },
  {
    "dataset": "plus",
    "path": "fiducial_points/ecgdeli/05000/05331_points_lead_V1.atr",
    "url": "https://physionet.org/files/ptb-xl-plus/1.0.1/fiducial_points/ecgdeli/05000/05331_points_lead_V1.atr",
    "bytes": 2716,
    "sha256": "a6a3a137a0a5e4b4aefa9d5dbcfe38339edc2d55bfc886328a16d0b7fc3e0775",
    "official_verified": true,
    "status": "ok"
  },
  {
    "dataset": "plus",
    "path": "fiducial_points/ecgdeli/05000/05331_points_lead_V6.atr",
    "url": "https://physionet.org/files/ptb-xl-plus/1.0.1/fiducial_points/ecgdeli/05000/05331_points_lead_V6.atr",
    "bytes": 2716,
    "sha256": "f73b22d55461d77c3929e3ac0311725046457e24470786a4721ac991275ffe58",
    "official_verified": true,
    "status": "ok"
  },
  {
    "dataset": "ptbxl",
    "path": "records500/18000/18432_hr.hea",
    "url": "https://physionet.org/files/ptb-xl/1.0.3/records500/18000/18432_hr.hea",
    "bytes": 611,
    "sha256": "7abc2ba57f04e96c935375218245c97dbc362a5a0a6bc5fedc5a6a1eb10b4649",
    "official_verified": true,
    "status": "ok"
  },
  {
    "dataset": "ptbxl",
    "path": "records500/06000/06355_hr.dat",
    "url": "https://physionet.org/files/ptb-xl/1.0.3/records500/06000/06355_hr.dat",
    "bytes": 120000,
    "sha256": "30ac5e259041215e8998c3898127cf6cc26b20a5831d4432989d3b03dd20fe88",
    "official_verified": true,
    "status": "ok"
  },
  {
    "dataset": "ptbxl",
    "path": "records500/05000/05331_hr.dat",
    "url": "https://physionet.org/files/ptb-xl/1.0.3/records500/05000/05331_hr.dat",
    "bytes": 120000,
    "sha256": "d3dc80ea6e47ac02ce6d7c806714a1a0130fd0d95e28ff7fe400e767f761ed71",
    "official_verified": true,
    "status": "ok"
  },
  {
    "dataset": "ptbxl",
    "path": "records500/09000/09773_hr.dat",
    "url": "https://physionet.org/files/ptb-xl/1.0.3/records500/09000/09773_hr.dat",
    "bytes": 120000,
    "sha256": "5a85eb26624d9f28dff143db6707876a31d9f682598d1ef9c2fdce8769a6e1b3",
    "official_verified": true,
    "status": "ok"
  },
  {
    "dataset": "ptbxl",
    "path": "records500/18000/18432_hr.dat",
    "url": "https://physionet.org/files/ptb-xl/1.0.3/records500/18000/18432_hr.dat",
    "bytes": 120000,
    "sha256": "91cf1a57c8459700db4633e929155c46623581b40b51f38249c97852e6c415c6",
    "official_verified": true,
    "status": "ok"
  },
  {
    "dataset": "plus",
    "path": "fiducial_points/ecgdeli/18000/18432_points_lead_V6.atr",
    "url": "https://physionet.org/files/ptb-xl-plus/1.0.1/fiducial_points/ecgdeli/18000/18432_points_lead_V6.atr",
    "bytes": 3128,
    "sha256": "bd1c88a65c5fc0bf211092a4390ed01ad65d675a6569456ccfee6b6cdd5aceba",
    "official_verified": true,
    "status": "ok"
  },
  {
    "dataset": "ptbxl",
    "path": "records500/03000/03537_hr.dat",
    "url": "https://physionet.org/files/ptb-xl/1.0.3/records500/03000/03537_hr.dat",
    "bytes": 120000,
    "sha256": "1d25c29abe3d1b37ac7a5b49ebd220725f9cdb45f80a729ee03c69a602efd636",
    "official_verified": true,
    "status": "ok"
  },
  {
    "dataset": "plus",
    "path": "fiducial_points/ecgdeli/03000/03537_points_lead_V1.atr",
    "url": "https://physionet.org/files/ptb-xl-plus/1.0.1/fiducial_points/ecgdeli/03000/03537_points_lead_V1.atr",
    "bytes": 2716,
    "sha256": "d5a54ee9fa864a573b356111062af15ebcb1a8b60261a03257067fc5ebeab5c3",
    "official_verified": true,
    "status": "ok"
  },
  {
    "dataset": "plus",
    "path": "fiducial_points/ecgdeli/18000/18432_points_lead_V1.atr",
    "url": "https://physionet.org/files/ptb-xl-plus/1.0.1/fiducial_points/ecgdeli/18000/18432_points_lead_V1.atr",
    "bytes": 3128,
    "sha256": "3d89c1166bae6c50312b8665441bcff1798577c223c208d5794a646aea6f5450",
    "official_verified": true,
    "status": "ok"
  },
  {
    "dataset": "ptbxl",
    "path": "records500/18000/18661_hr.hea",
    "url": "https://physionet.org/files/ptb-xl/1.0.3/records500/18000/18661_hr.hea",
    "bytes": 608,
    "sha256": "b00ca27e44c2a41c714ca0ee25695c2d9d41ddc4a081ff0971b99e730b1587b1",
    "official_verified": true,
    "status": "ok"
  },
  {
    "dataset": "ptbxl",
    "path": "records500/07000/07221_hr.hea",
    "url": "https://physionet.org/files/ptb-xl/1.0.3/records500/07000/07221_hr.hea",
    "bytes": 607,
    "sha256": "73c6d1a8342896ef06fd9d2d377f08bb455869a169e28fc99bc4191493a6a705",
    "official_verified": true,
    "status": "ok"
  },
  {
    "dataset": "ptbxl",
    "path": "records500/03000/03537_hr.hea",
    "url": "https://physionet.org/files/ptb-xl/1.0.3/records500/03000/03537_hr.hea",
    "bytes": 609,
    "sha256": "38fbae6377684a961f5497219988dc51bbd899b8fa0d6857db56be8f90cf1c0d",
    "official_verified": true,
    "status": "ok"
  },
  {
    "dataset": "plus",
    "path": "fiducial_points/ecgdeli/07000/07221_points_lead_V6.atr",
    "url": "https://physionet.org/files/ptb-xl-plus/1.0.1/fiducial_points/ecgdeli/07000/07221_points_lead_V6.atr",
    "bytes": 2922,
    "sha256": "7fff1b5184078230eef97dae3c74bb989bfa141d944689c9315b4c42923a993b",
    "official_verified": true,
    "status": "ok"
  },
  {
    "dataset": "plus",
    "path": "fiducial_points/ecgdeli/03000/03537_points_lead_V6.atr",
    "url": "https://physionet.org/files/ptb-xl-plus/1.0.1/fiducial_points/ecgdeli/03000/03537_points_lead_V6.atr",
    "bytes": 2716,
    "sha256": "1da91c18f8690ec42544df780fe8e07b598515d318514fbfb0d612ef11064c88",
    "official_verified": true,
    "status": "ok"
  },
  {
    "dataset": "plus",
    "path": "fiducial_points/ecgdeli/18000/18661_points_lead_V1.atr",
    "url": "https://physionet.org/files/ptb-xl-plus/1.0.1/fiducial_points/ecgdeli/18000/18661_points_lead_V1.atr",
    "bytes": 2098,
    "sha256": "7dca626b953009ddb147486c5676bfad10f0c85e655c1e664bb3e93cc1fb7224",
    "official_verified": true,
    "status": "ok"
  },
  {
    "dataset": "ptbxl",
    "path": "records500/07000/07221_hr.dat",
    "url": "https://physionet.org/files/ptb-xl/1.0.3/records500/07000/07221_hr.dat",
    "bytes": 120000,
    "sha256": "67a2396741c22106c865e546d150d5bf59da3dc16316e4be2477fc6d415ed0a2",
    "official_verified": true,
    "status": "ok"
  },
  {
    "dataset": "plus",
    "path": "fiducial_points/ecgdeli/07000/07221_points_lead_V1.atr",
    "url": "https://physionet.org/files/ptb-xl-plus/1.0.1/fiducial_points/ecgdeli/07000/07221_points_lead_V1.atr",
    "bytes": 2922,
    "sha256": "c493544c8e852cedbae6b78140d2f66b5cdc7f26c4af75f294696775f207b427",
    "official_verified": true,
    "status": "ok"
  },
  {
    "dataset": "plus",
    "path": "fiducial_points/ecgdeli/18000/18661_points_lead_V6.atr",
    "url": "https://physionet.org/files/ptb-xl-plus/1.0.1/fiducial_points/ecgdeli/18000/18661_points_lead_V6.atr",
    "bytes": 2098,
    "sha256": "d3c0854185cfa3a51f6076c7b00f0727d775884760a618f658b4e8f61b168a9d",
    "official_verified": true,
    "status": "ok"
  },
  {
    "dataset": "ptbxl",
    "path": "records500/16000/16233_hr.hea",
    "url": "https://physionet.org/files/ptb-xl/1.0.3/records500/16000/16233_hr.hea",
    "bytes": 612,
    "sha256": "f86d03a2e3e6ea0eb52855ffd50673558e4a05aa119ea661a4aeab18b2437edb",
    "official_verified": true,
    "status": "ok"
  },
  {
    "dataset": "ptbxl",
    "path": "records500/18000/18661_hr.dat",
    "url": "https://physionet.org/files/ptb-xl/1.0.3/records500/18000/18661_hr.dat",
    "bytes": 120000,
    "sha256": "e55bead443fc156eb730c54092aac64f996c2e4365f7ba62b46aa99bdb404915",
    "official_verified": true,
    "status": "ok"
  },
  {
    "dataset": "plus",
    "path": "fiducial_points/ecgdeli/16000/16233_points_lead_V1.atr",
    "url": "https://physionet.org/files/ptb-xl-plus/1.0.1/fiducial_points/ecgdeli/16000/16233_points_lead_V1.atr",
    "bytes": 2098,
    "sha256": "a51f73c42fd76234a3eff714920db4761c59001ef2426a1b067e69cc32905569",
    "official_verified": true,
    "status": "ok"
  },
  {
    "dataset": "ptbxl",
    "path": "records500/16000/16233_hr.dat",
    "url": "https://physionet.org/files/ptb-xl/1.0.3/records500/16000/16233_hr.dat",
    "bytes": 120000,
    "sha256": "bc0e273f38abe7839b48740f587edf541bf3f5c97c39e38562ec75461749b824",
    "official_verified": true,
    "status": "ok"
  },
  {
    "dataset": "plus",
    "path": "fiducial_points/ecgdeli/16000/16233_points_lead_V6.atr",
    "url": "https://physionet.org/files/ptb-xl-plus/1.0.1/fiducial_points/ecgdeli/16000/16233_points_lead_V6.atr",
    "bytes": 2098,
    "sha256": "619609c402a020af401994bdf257895d7974e6fbef57b1bac9f6d683df60ee03",
    "official_verified": true,
    "status": "ok"
  },
  {
    "dataset": "ptbxl",
    "path": "records500/10000/10489_hr.hea",
    "url": "https://physionet.org/files/ptb-xl/1.0.3/records500/10000/10489_hr.hea",
    "bytes": 610,
    "sha256": "ad9c893ad9cd786cecdd9e8a8faae78e2fa65fc4c2324e6be0bb7f95fa6413a5",
    "official_verified": true,
    "status": "ok"
  },
  {
    "dataset": "plus",
    "path": "fiducial_points/ecgdeli/10000/10489_points_lead_V6.atr",
    "url": "https://physionet.org/files/ptb-xl-plus/1.0.1/fiducial_points/ecgdeli/10000/10489_points_lead_V6.atr",
    "bytes": 2716,
    "sha256": "3ff8a7b0789054f460ff4922115a5990ef9b0b5d3cafb3b7a0de31d85468269a",
    "official_verified": true,
    "status": "ok"
  },
  {
    "dataset": "plus",
    "path": "fiducial_points/ecgdeli/09000/09422_points_lead_V6.atr",
    "url": "https://physionet.org/files/ptb-xl-plus/1.0.1/fiducial_points/ecgdeli/09000/09422_points_lead_V6.atr",
    "bytes": 2098,
    "sha256": "91fa7c3ac7cce2b070d02a52ac182e792760a6c0bab2b22ef90676579e95c34c",
    "official_verified": true,
    "status": "ok"
  },
  {
    "dataset": "plus",
    "path": "fiducial_points/ecgdeli/10000/10489_points_lead_V1.atr",
    "url": "https://physionet.org/files/ptb-xl-plus/1.0.1/fiducial_points/ecgdeli/10000/10489_points_lead_V1.atr",
    "bytes": 2716,
    "sha256": "5eda575c300cd7fda3f73fe87f34579b4567c3d2b2adcd4b63059466797570f6",
    "official_verified": true,
    "status": "ok"
  },
  {
    "dataset": "plus",
    "path": "fiducial_points/ecgdeli/09000/09422_points_lead_V1.atr",
    "url": "https://physionet.org/files/ptb-xl-plus/1.0.1/fiducial_points/ecgdeli/09000/09422_points_lead_V1.atr",
    "bytes": 2098,
    "sha256": "2159230af4a7018f5db03cfa44c1cd05e385b6b9d85b8d0a8ab990f0e8b5ad22",
    "official_verified": true,
    "status": "ok"
  },
  {
    "dataset": "ptbxl",
    "path": "records500/09000/09422_hr.hea",
    "url": "https://physionet.org/files/ptb-xl/1.0.3/records500/09000/09422_hr.hea",
    "bytes": 606,
    "sha256": "613cc67d191486d362bfb7432f864b15ee4cde45e457b0924fba33fdef96074e",
    "official_verified": true,
    "status": "ok"
  },
  {
    "dataset": "ptbxl",
    "path": "records500/11000/11788_hr.hea",
    "url": "https://physionet.org/files/ptb-xl/1.0.3/records500/11000/11788_hr.hea",
    "bytes": 602,
    "sha256": "7b21f4fd9307504400728bae11c80ac4d5868077d259ac572180756cc260ec38",
    "official_verified": true,
    "status": "ok"
  },
  {
    "dataset": "plus",
    "path": "fiducial_points/ecgdeli/11000/11788_points_lead_V1.atr",
    "url": "https://physionet.org/files/ptb-xl-plus/1.0.1/fiducial_points/ecgdeli/11000/11788_points_lead_V1.atr",
    "bytes": 3334,
    "sha256": "f901933986468268764765390ffd31c3efcd9265bbae446be65fe5d341a91a9f",
    "official_verified": true,
    "status": "ok"
  },
  {
    "dataset": "ptbxl",
    "path": "records500/10000/10489_hr.dat",
    "url": "https://physionet.org/files/ptb-xl/1.0.3/records500/10000/10489_hr.dat",
    "bytes": 120000,
    "sha256": "e4120b20dce208d1aec8cb9adb1272ad879ad1e6254b5b7ae767561306c442e0",
    "official_verified": true,
    "status": "ok"
  },
  {
    "dataset": "ptbxl",
    "path": "records500/09000/09422_hr.dat",
    "url": "https://physionet.org/files/ptb-xl/1.0.3/records500/09000/09422_hr.dat",
    "bytes": 120000,
    "sha256": "9f6a18efbe8581a5ac4591f5b3dcbe0a4cb7483a79c7450372f1cac71fa35745",
    "official_verified": true,
    "status": "ok"
  },
  {
    "dataset": "ptbxl",
    "path": "records500/13000/13361_hr.hea",
    "url": "https://physionet.org/files/ptb-xl/1.0.3/records500/13000/13361_hr.hea",
    "bytes": 616,
    "sha256": "2af1626c9098d0089bd4698fde1bdd8dbcb9a54a68e9f973aef0432352d6dd05",
    "official_verified": true,
    "status": "ok"
  },
  {
    "dataset": "ptbxl",
    "path": "records500/11000/11788_hr.dat",
    "url": "https://physionet.org/files/ptb-xl/1.0.3/records500/11000/11788_hr.dat",
    "bytes": 120000,
    "sha256": "55bfb3b6f7593a663821a588951eb8e9da13548f5ff5d0c2d6fb95aee189713c",
    "official_verified": true,
    "status": "ok"
  },
  {
    "dataset": "plus",
    "path": "fiducial_points/ecgdeli/11000/11788_points_lead_V6.atr",
    "url": "https://physionet.org/files/ptb-xl-plus/1.0.1/fiducial_points/ecgdeli/11000/11788_points_lead_V6.atr",
    "bytes": 3334,
    "sha256": "f48b574507a86799b978ca240628ce41c1cc0d5db21a9c88034362991f1b5666",
    "official_verified": true,
    "status": "ok"
  },
  {
    "dataset": "plus",
    "path": "fiducial_points/ecgdeli/13000/13361_points_lead_V1.atr",
    "url": "https://physionet.org/files/ptb-xl-plus/1.0.1/fiducial_points/ecgdeli/13000/13361_points_lead_V1.atr",
    "bytes": 2304,
    "sha256": "4e867634d235779e3cc107a5b2052eb446b30abaab9f119cafb21ce7d608964d",
    "official_verified": true,
    "status": "ok"
  },
  {
    "dataset": "plus",
    "path": "fiducial_points/ecgdeli/15000/15090_points_lead_V1.atr",
    "url": "https://physionet.org/files/ptb-xl-plus/1.0.1/fiducial_points/ecgdeli/15000/15090_points_lead_V1.atr",
    "bytes": 1892,
    "sha256": "eeac74067ba42e31e9abd4464f4c987dc1d754e68569f7c82cc1d319421a43fb",
    "official_verified": true,
    "status": "ok"
  },
  {
    "dataset": "ptbxl",
    "path": "records500/02000/02839_hr.hea",
    "url": "https://physionet.org/files/ptb-xl/1.0.3/records500/02000/02839_hr.hea",
    "bytes": 608,
    "sha256": "dbbc12736e6df165f1e471a84a8d14ff1a12112c36b1ce1ac6c76685db1eb9e2",
    "official_verified": true,
    "status": "ok"
  },
  {
    "dataset": "plus",
    "path": "fiducial_points/ecgdeli/13000/13361_points_lead_V6.atr",
    "url": "https://physionet.org/files/ptb-xl-plus/1.0.1/fiducial_points/ecgdeli/13000/13361_points_lead_V6.atr",
    "bytes": 2304,
    "sha256": "d2a7dafef3a0ee1989adf2c9d44fd0ca96e62258c6ee483cd23350aa0e7abdba",
    "official_verified": true,
    "status": "ok"
  },
  {
    "dataset": "ptbxl",
    "path": "records500/15000/15090_hr.hea",
    "url": "https://physionet.org/files/ptb-xl/1.0.3/records500/15000/15090_hr.hea",
    "bytes": 609,
    "sha256": "e993afe2929ddbd9dceb6c47cfef445836dcd16360ab79b3f450ba7b920803da",
    "official_verified": true,
    "status": "ok"
  },
  {
    "dataset": "ptbxl",
    "path": "records500/15000/15090_hr.dat",
    "url": "https://physionet.org/files/ptb-xl/1.0.3/records500/15000/15090_hr.dat",
    "bytes": 120000,
    "sha256": "6a112b76dbdd9e7664a2efc5cd4fec169ac8c1001d5b47dbd613b1895fab3f76",
    "official_verified": true,
    "status": "ok"
  },
  {
    "dataset": "ptbxl",
    "path": "records500/13000/13361_hr.dat",
    "url": "https://physionet.org/files/ptb-xl/1.0.3/records500/13000/13361_hr.dat",
    "bytes": 120000,
    "sha256": "55bcc4e53b05af62d3eb861f81dcb46301207200ce325c504179567b68ad4ab1",
    "official_verified": true,
    "status": "ok"
  },
  {
    "dataset": "plus",
    "path": "fiducial_points/ecgdeli/15000/15090_points_lead_V6.atr",
    "url": "https://physionet.org/files/ptb-xl-plus/1.0.1/fiducial_points/ecgdeli/15000/15090_points_lead_V6.atr",
    "bytes": 1892,
    "sha256": "8ab1c09c0f1263bd2460784d9db5d6492f2face8ca409696aec0126e96c38af6",
    "official_verified": true,
    "status": "ok"
  },
  {
    "dataset": "ptbxl",
    "path": "records500/08000/08492_hr.hea",
    "url": "https://physionet.org/files/ptb-xl/1.0.3/records500/08000/08492_hr.hea",
    "bytes": 617,
    "sha256": "ba42aaed19ec61063df68b98b62cdb3a5013a48e94859847796beb7c475643f4",
    "official_verified": true,
    "status": "ok"
  },
  {
    "dataset": "plus",
    "path": "fiducial_points/ecgdeli/02000/02839_points_lead_V6.atr",
    "url": "https://physionet.org/files/ptb-xl-plus/1.0.1/fiducial_points/ecgdeli/02000/02839_points_lead_V6.atr",
    "bytes": 2510,
    "sha256": "470dd8f2832486e8667eb008cdb172c02e8f113d185138055bdbc1e54326e1b9",
    "official_verified": true,
    "status": "ok"
  },
  {
    "dataset": "plus",
    "path": "fiducial_points/ecgdeli/02000/02839_points_lead_V1.atr",
    "url": "https://physionet.org/files/ptb-xl-plus/1.0.1/fiducial_points/ecgdeli/02000/02839_points_lead_V1.atr",
    "bytes": 2510,
    "sha256": "f362e313a19b130220ab0de5499cc42c0192bc1e42c5291b535baaaedd89fa3a",
    "official_verified": true,
    "status": "ok"
  },
  {
    "dataset": "ptbxl",
    "path": "records500/02000/02839_hr.dat",
    "url": "https://physionet.org/files/ptb-xl/1.0.3/records500/02000/02839_hr.dat",
    "bytes": 120000,
    "sha256": "45f0d4a89cb020aab5dbc5cbbdcdfbedd09d8b02f4b6d247283ec984a90cf8b2",
    "official_verified": true,
    "status": "ok"
  },
  {
    "dataset": "plus",
    "path": "fiducial_points/ecgdeli/08000/08492_points_lead_V6.atr",
    "url": "https://physionet.org/files/ptb-xl-plus/1.0.1/fiducial_points/ecgdeli/08000/08492_points_lead_V6.atr",
    "bytes": 2510,
    "sha256": "964530844275bf5d6c2f9b386533a3e7865511d8efa7d4331625bd1186dd9dc5",
    "official_verified": true,
    "status": "ok"
  },
  {
    "dataset": "plus",
    "path": "fiducial_points/ecgdeli/08000/08492_points_lead_V1.atr",
    "url": "https://physionet.org/files/ptb-xl-plus/1.0.1/fiducial_points/ecgdeli/08000/08492_points_lead_V1.atr",
    "bytes": 2510,
    "sha256": "3a54e39a96a788b8eadd7e6a068c3c211569db672c82a94398d73bc89d64eae9",
    "official_verified": true,
    "status": "ok"
  },
  {
    "dataset": "plus",
    "path": "fiducial_points/ecgdeli/10000/10205_points_lead_V1.atr",
    "url": "https://physionet.org/files/ptb-xl-plus/1.0.1/fiducial_points/ecgdeli/10000/10205_points_lead_V1.atr",
    "bytes": 2716,
    "sha256": "076ac39525f09a2096129eafff995756d240c6a3c204120e360405a16ea0353a",
    "official_verified": true,
    "status": "ok"
  },
  {
    "dataset": "ptbxl",
    "path": "records500/10000/10205_hr.hea",
    "url": "https://physionet.org/files/ptb-xl/1.0.3/records500/10000/10205_hr.hea",
    "bytes": 609,
    "sha256": "690bca1a2e8b601ce3a839a23053a909dd940be260d4528b3c13256adf448692",
    "official_verified": true,
    "status": "ok"
  },
  {
    "dataset": "plus",
    "path": "fiducial_points/ecgdeli/13000/13946_points_lead_V1.atr",
    "url": "https://physionet.org/files/ptb-xl-plus/1.0.1/fiducial_points/ecgdeli/13000/13946_points_lead_V1.atr",
    "bytes": 2716,
    "sha256": "9b57924337e3e75d44ade3d5c97d707915feb5ab056c51411fbe13e48d8aeebb",
    "official_verified": true,
    "status": "ok"
  },
  {
    "dataset": "ptbxl",
    "path": "records500/13000/13946_hr.hea",
    "url": "https://physionet.org/files/ptb-xl/1.0.3/records500/13000/13946_hr.hea",
    "bytes": 611,
    "sha256": "7d84d6a2f5cf94b7177eeeaddce5536e726e7e4bcf7af8af4a008daa081b2d08",
    "official_verified": true,
    "status": "ok"
  },
  {
    "dataset": "plus",
    "path": "fiducial_points/ecgdeli/10000/10205_points_lead_V6.atr",
    "url": "https://physionet.org/files/ptb-xl-plus/1.0.1/fiducial_points/ecgdeli/10000/10205_points_lead_V6.atr",
    "bytes": 2716,
    "sha256": "3fd5bbddbd36e07c170aab76313a1530fea7b7fa17ba5e84ff9c47ee7ecfe351",
    "official_verified": true,
    "status": "ok"
  },
  {
    "dataset": "ptbxl",
    "path": "records500/08000/08492_hr.dat",
    "url": "https://physionet.org/files/ptb-xl/1.0.3/records500/08000/08492_hr.dat",
    "bytes": 120000,
    "sha256": "3e0a66cc08b0845ec47a322633a59a37886bb4e18849d221805777068a9a7118",
    "official_verified": true,
    "status": "ok"
  },
  {
    "dataset": "ptbxl",
    "path": "records500/10000/10205_hr.dat",
    "url": "https://physionet.org/files/ptb-xl/1.0.3/records500/10000/10205_hr.dat",
    "bytes": 120000,
    "sha256": "60ee64d398214db7dc206fed6ededbdacf37bb8ce2eaa45a102f13c6067beef7",
    "official_verified": true,
    "status": "ok"
  },
  {
    "dataset": "ptbxl",
    "path": "records500/13000/13946_hr.dat",
    "url": "https://physionet.org/files/ptb-xl/1.0.3/records500/13000/13946_hr.dat",
    "bytes": 120000,
    "sha256": "c9e931993d5233e2107bc9a52d8bf1b287259ff460338348e167006761f6f705",
    "official_verified": true,
    "status": "ok"
  },
  {
    "dataset": "plus",
    "path": "fiducial_points/ecgdeli/18000/18490_points_lead_V6.atr",
    "url": "https://physionet.org/files/ptb-xl-plus/1.0.1/fiducial_points/ecgdeli/18000/18490_points_lead_V6.atr",
    "bytes": 2922,
    "sha256": "6168f6a3508a7b288130294d13ce235ec2a942d26ac8e28cf7dcf1917e332339",
    "official_verified": true,
    "status": "ok"
  },
  {
    "dataset": "plus",
    "path": "fiducial_points/ecgdeli/13000/13946_points_lead_V6.atr",
    "url": "https://physionet.org/files/ptb-xl-plus/1.0.1/fiducial_points/ecgdeli/13000/13946_points_lead_V6.atr",
    "bytes": 2716,
    "sha256": "ea7dc9c8d49df811ab8dbb6f6865f076ca83454d1d3d4a513cafec9b908be8c9",
    "official_verified": true,
    "status": "ok"
  },
  {
    "dataset": "ptbxl",
    "path": "records500/18000/18490_hr.hea",
    "url": "https://physionet.org/files/ptb-xl/1.0.3/records500/18000/18490_hr.hea",
    "bytes": 606,
    "sha256": "8ade9e245575fbe6c63301ae5c08a62ed27bfe6c407c1b9b1e11c812de79d0ee",
    "official_verified": true,
    "status": "ok"
  },
  {
    "dataset": "ptbxl",
    "path": "records500/06000/06751_hr.hea",
    "url": "https://physionet.org/files/ptb-xl/1.0.3/records500/06000/06751_hr.hea",
    "bytes": 619,
    "sha256": "e3d6e5a6fcb81fe2813708235602c3e5bc3bf944675c49c417cdc164158d8f3c",
    "official_verified": true,
    "status": "ok"
  },
  {
    "dataset": "ptbxl",
    "path": "records500/18000/18490_hr.dat",
    "url": "https://physionet.org/files/ptb-xl/1.0.3/records500/18000/18490_hr.dat",
    "bytes": 120000,
    "sha256": "8f856a32752b630922259c5b6c01182c7c844ed26a8afc3dd89eb9230685ac39",
    "official_verified": true,
    "status": "ok"
  },
  {
    "dataset": "plus",
    "path": "fiducial_points/ecgdeli/06000/06751_points_lead_V1.atr",
    "url": "https://physionet.org/files/ptb-xl-plus/1.0.1/fiducial_points/ecgdeli/06000/06751_points_lead_V1.atr",
    "bytes": 2098,
    "sha256": "c074cb318cffa10b824fc1c9fed697dbf9c913ba4816456e44da71cedb0369ac",
    "official_verified": true,
    "status": "ok"
  },
  {
    "dataset": "ptbxl",
    "path": "records500/06000/06751_hr.dat",
    "url": "https://physionet.org/files/ptb-xl/1.0.3/records500/06000/06751_hr.dat",
    "bytes": 120000,
    "sha256": "7f8a5a4b876b168ef3a4b9df18ea69c80b65a2480b737eb388246bac976694f2",
    "official_verified": true,
    "status": "ok"
  },
  {
    "dataset": "plus",
    "path": "fiducial_points/ecgdeli/18000/18490_points_lead_V1.atr",
    "url": "https://physionet.org/files/ptb-xl-plus/1.0.1/fiducial_points/ecgdeli/18000/18490_points_lead_V1.atr",
    "bytes": 2922,
    "sha256": "7d5724a2e3668af5d1d720aa9c231e1dc143df258d139373f908ee76ec3e3af6",
    "official_verified": true,
    "status": "ok"
  },
  {
    "dataset": "plus",
    "path": "fiducial_points/ecgdeli/06000/06751_points_lead_V6.atr",
    "url": "https://physionet.org/files/ptb-xl-plus/1.0.1/fiducial_points/ecgdeli/06000/06751_points_lead_V6.atr",
    "bytes": 2098,
    "sha256": "031fc52f8b788c1a799d70848f27edd1a316c1a67a5d78519dd54202fb0012c5",
    "official_verified": true,
    "status": "ok"
  },
  {
    "dataset": "plus",
    "path": "fiducial_points/ecgdeli/12000/12230_points_lead_V1.atr",
    "url": "https://physionet.org/files/ptb-xl-plus/1.0.1/fiducial_points/ecgdeli/12000/12230_points_lead_V1.atr",
    "bytes": 2922,
    "sha256": "6e19470c6b0d59639fae06172c0abc59a6333fcaa8936a92572535259f72022b",
    "official_verified": true,
    "status": "ok"
  },
  {
    "dataset": "ptbxl",
    "path": "records500/15000/15858_hr.hea",
    "url": "https://physionet.org/files/ptb-xl/1.0.3/records500/15000/15858_hr.hea",
    "bytes": 607,
    "sha256": "23c0e9a44ba608b3088303b7e91ade8a317e32e5d19cf8adb8a900ad93b611a5",
    "official_verified": true,
    "status": "ok"
  },
  {
    "dataset": "plus",
    "path": "fiducial_points/ecgdeli/12000/12230_points_lead_V6.atr",
    "url": "https://physionet.org/files/ptb-xl-plus/1.0.1/fiducial_points/ecgdeli/12000/12230_points_lead_V6.atr",
    "bytes": 2922,
    "sha256": "94bc991616f4e5ae7a495579a4c5032e623257d846794d3c5364db8e6f580a6e",
    "official_verified": true,
    "status": "ok"
  },
  {
    "dataset": "ptbxl",
    "path": "records500/12000/12230_hr.dat",
    "url": "https://physionet.org/files/ptb-xl/1.0.3/records500/12000/12230_hr.dat",
    "bytes": 120000,
    "sha256": "6e1f7866e7a61064a70dd214678de46ce2c817b1421e0c222d1aa4ec910bf459",
    "official_verified": true,
    "status": "ok"
  },
  {
    "dataset": "ptbxl",
    "path": "records500/12000/12230_hr.hea",
    "url": "https://physionet.org/files/ptb-xl/1.0.3/records500/12000/12230_hr.hea",
    "bytes": 608,
    "sha256": "db6852d1233dfad2671bdc09b5c2f4df3d63ef5e9d81986d29762a65fb6a26de",
    "official_verified": true,
    "status": "ok"
  },
  {
    "dataset": "plus",
    "path": "fiducial_points/ecgdeli/15000/15858_points_lead_V1.atr",
    "url": "https://physionet.org/files/ptb-xl-plus/1.0.1/fiducial_points/ecgdeli/15000/15858_points_lead_V1.atr",
    "bytes": 2304,
    "sha256": "25f79a9f53405a4e4491be65ba161e8e5e290699520b5d959f469e64df9f1220",
    "official_verified": true,
    "status": "ok"
  },
  {
    "dataset": "plus",
    "path": "fiducial_points/ecgdeli/15000/15858_points_lead_V6.atr",
    "url": "https://physionet.org/files/ptb-xl-plus/1.0.1/fiducial_points/ecgdeli/15000/15858_points_lead_V6.atr",
    "bytes": 2304,
    "sha256": "da73d2952e7e01412d0a53f01f3f9413b4ae1460407815e871ecd46951ab119e",
    "official_verified": true,
    "status": "ok"
  },
  {
    "dataset": "ptbxl",
    "path": "records500/00000/00707_hr.hea",
    "url": "https://physionet.org/files/ptb-xl/1.0.3/records500/00000/00707_hr.hea",
    "bytes": 607,
    "sha256": "140b30493ce2072def3a6770f5b41e45bbcffb1f5781d562b6890148a579ddd7",
    "official_verified": true,
    "status": "ok"
  },
  {
    "dataset": "plus",
    "path": "fiducial_points/ecgdeli/00000/00707_points_lead_V6.atr",
    "url": "https://physionet.org/files/ptb-xl-plus/1.0.1/fiducial_points/ecgdeli/00000/00707_points_lead_V6.atr",
    "bytes": 2098,
    "sha256": "88c9d575f957bc20f497903ca088e4861d0bcce903d456c226b2813ac3b9f2cf",
    "official_verified": true,
    "status": "ok"
  },
  {
    "dataset": "plus",
    "path": "fiducial_points/ecgdeli/00000/00707_points_lead_V1.atr",
    "url": "https://physionet.org/files/ptb-xl-plus/1.0.1/fiducial_points/ecgdeli/00000/00707_points_lead_V1.atr",
    "bytes": 2098,
    "sha256": "8ced86dd9fb851442ed8805fe577e0542446f77ed52bf9f55cb700fa59ce53d1",
    "official_verified": true,
    "status": "ok"
  },
  {
    "dataset": "ptbxl",
    "path": "records500/00000/00707_hr.dat",
    "url": "https://physionet.org/files/ptb-xl/1.0.3/records500/00000/00707_hr.dat",
    "bytes": 120000,
    "sha256": "c69ef080eaea140b7fe517d9e920cd867849699dd6efb32d366ee1b2a6bab996",
    "official_verified": true,
    "status": "ok"
  },
  {
    "dataset": "ptbxl",
    "path": "records500/15000/15858_hr.dat",
    "url": "https://physionet.org/files/ptb-xl/1.0.3/records500/15000/15858_hr.dat",
    "bytes": 120000,
    "sha256": "adc3750295d25c0ca11defcd6422ddc8fce82e1420ad4b285cdfbd77c4c45bb2",
    "official_verified": true,
    "status": "ok"
  },
  {
    "dataset": "ptbxl",
    "path": "records500/10000/10807_hr.hea",
    "url": "https://physionet.org/files/ptb-xl/1.0.3/records500/10000/10807_hr.hea",
    "bytes": 612,
    "sha256": "72702aadf548fada4374fb311bd25524b8027ac59863b1d9903b83e2dfba6ef3",
    "official_verified": true,
    "status": "ok"
  },
  {
    "dataset": "plus",
    "path": "fiducial_points/ecgdeli/14000/14005_points_lead_V1.atr",
    "url": "https://physionet.org/files/ptb-xl-plus/1.0.1/fiducial_points/ecgdeli/14000/14005_points_lead_V1.atr",
    "bytes": 2304,
    "sha256": "99d224b3e82e71701e55f16dfff482528062f3c11526facf3bfde033675634e0",
    "official_verified": true,
    "status": "ok"
  },
  {
    "dataset": "ptbxl",
    "path": "records500/14000/14005_hr.hea",
    "url": "https://physionet.org/files/ptb-xl/1.0.3/records500/14000/14005_hr.hea",
    "bytes": 610,
    "sha256": "4bfa2fc75ca2dc16f6fdddb5d7cd0a72b6a2cee92caa642897afbcd87f4dd75b",
    "official_verified": true,
    "status": "ok"
  },
  {
    "dataset": "plus",
    "path": "fiducial_points/ecgdeli/14000/14005_points_lead_V6.atr",
    "url": "https://physionet.org/files/ptb-xl-plus/1.0.1/fiducial_points/ecgdeli/14000/14005_points_lead_V6.atr",
    "bytes": 2304,
    "sha256": "330ff9cc63e66ba556424d835136754a7dd5042e7f8cadd22af59ecdc54848af",
    "official_verified": true,
    "status": "ok"
  },
  {
    "dataset": "ptbxl",
    "path": "records500/14000/14005_hr.dat",
    "url": "https://physionet.org/files/ptb-xl/1.0.3/records500/14000/14005_hr.dat",
    "bytes": 120000,
    "sha256": "723638843e068687d5e9a54f6869df87ac47a170e29a49dc01b2d6ebbf0067cc",
    "official_verified": true,
    "status": "ok"
  },
  {
    "dataset": "plus",
    "path": "fiducial_points/ecgdeli/10000/10807_points_lead_V1.atr",
    "url": "https://physionet.org/files/ptb-xl-plus/1.0.1/fiducial_points/ecgdeli/10000/10807_points_lead_V1.atr",
    "bytes": 2922,
    "sha256": "b05f465c65342538e1888d950472905cd9f461112a48c7bbe01ba0f37f36a225",
    "official_verified": true,
    "status": "ok"
  },
  {
    "dataset": "ptbxl",
    "path": "records500/10000/10196_hr.hea",
    "url": "https://physionet.org/files/ptb-xl/1.0.3/records500/10000/10196_hr.hea",
    "bytes": 612,
    "sha256": "27c41f4b9678937ef8ccb1b230e8146d4f8a06ad56956f66fe1a45135f9c3c63",
    "official_verified": true,
    "status": "ok"
  },
  {
    "dataset": "plus",
    "path": "fiducial_points/ecgdeli/10000/10807_points_lead_V6.atr",
    "url": "https://physionet.org/files/ptb-xl-plus/1.0.1/fiducial_points/ecgdeli/10000/10807_points_lead_V6.atr",
    "bytes": 2922,
    "sha256": "e5f3f4b13fef835128daefcc91e6e512665e3b397bd230ecfc0b00ecce530820",
    "official_verified": true,
    "status": "ok"
  },
  {
    "dataset": "plus",
    "path": "fiducial_points/ecgdeli/10000/10196_points_lead_V1.atr",
    "url": "https://physionet.org/files/ptb-xl-plus/1.0.1/fiducial_points/ecgdeli/10000/10196_points_lead_V1.atr",
    "bytes": 4364,
    "sha256": "6384db2b182eee3d9e8d46c4ad3d9169275d443c6283599cecfa0053203c2004",
    "official_verified": true,
    "status": "ok"
  },
  {
    "dataset": "ptbxl",
    "path": "records500/10000/10807_hr.dat",
    "url": "https://physionet.org/files/ptb-xl/1.0.3/records500/10000/10807_hr.dat",
    "bytes": 120000,
    "sha256": "7c9f9770b7baadd1cab2a606a958cafc91996037e657dfd085199245eee6aa3e",
    "official_verified": true,
    "status": "ok"
  },
  {
    "dataset": "plus",
    "path": "fiducial_points/ecgdeli/10000/10196_points_lead_V6.atr",
    "url": "https://physionet.org/files/ptb-xl-plus/1.0.1/fiducial_points/ecgdeli/10000/10196_points_lead_V6.atr",
    "bytes": 4364,
    "sha256": "c8c55a884edf50a2d5b57981297ddd60cdc8256f35420eaf12f7b061e50b9d03",
    "official_verified": true,
    "status": "ok"
  },
  {
    "dataset": "plus",
    "path": "fiducial_points/ecgdeli/04000/04825_points_lead_V6.atr",
    "url": "https://physionet.org/files/ptb-xl-plus/1.0.1/fiducial_points/ecgdeli/04000/04825_points_lead_V6.atr",
    "bytes": 2304,
    "sha256": "e0dc2fb72369cdaad9774d2490ccc7f716fbff15172abff66e9b584036002fcb",
    "official_verified": true,
    "status": "ok"
  },
  {
    "dataset": "ptbxl",
    "path": "records500/04000/04825_hr.hea",
    "url": "https://physionet.org/files/ptb-xl/1.0.3/records500/04000/04825_hr.hea",
    "bytes": 610,
    "sha256": "2295f056954dd239648590ebd978532aed8b83c787a91e173ec4518471ab9ff5",
    "official_verified": true,
    "status": "ok"
  },
  {
    "dataset": "plus",
    "path": "fiducial_points/ecgdeli/04000/04825_points_lead_V1.atr",
    "url": "https://physionet.org/files/ptb-xl-plus/1.0.1/fiducial_points/ecgdeli/04000/04825_points_lead_V1.atr",
    "bytes": 2304,
    "sha256": "ecd7867e028d85d4d3432431ae6c0fb7b2438b1d65845aadb1868a00959851af",
    "official_verified": true,
    "status": "ok"
  },
  {
    "dataset": "ptbxl",
    "path": "records500/13000/13335_hr.hea",
    "url": "https://physionet.org/files/ptb-xl/1.0.3/records500/13000/13335_hr.hea",
    "bytes": 606,
    "sha256": "9918509909b44281723a1c97d568b154200f09d5d393dbae90aa7fb4ae8ec508",
    "official_verified": true,
    "status": "ok"
  },
  {
    "dataset": "plus",
    "path": "fiducial_points/ecgdeli/13000/13335_points_lead_V6.atr",
    "url": "https://physionet.org/files/ptb-xl-plus/1.0.1/fiducial_points/ecgdeli/13000/13335_points_lead_V6.atr",
    "bytes": 1892,
    "sha256": "c4bcc054dbedd4733db8e17f3f0e0e5adb6baebdc581474b9a9a152e76c47cdc",
    "official_verified": true,
    "status": "ok"
  },
  {
    "dataset": "ptbxl",
    "path": "records500/10000/10196_hr.dat",
    "url": "https://physionet.org/files/ptb-xl/1.0.3/records500/10000/10196_hr.dat",
    "bytes": 120000,
    "sha256": "b5f8fb3b697f777ef8993abeed8167300fad680d07b2b6cb1a6445952ee39b1b",
    "official_verified": true,
    "status": "ok"
  },
  {
    "dataset": "ptbxl",
    "path": "records500/09000/09791_hr.hea",
    "url": "https://physionet.org/files/ptb-xl/1.0.3/records500/09000/09791_hr.hea",
    "bytes": 603,
    "sha256": "9f87a1436d9ec5897bc914c5a91d83a062d2d21a313f0d0900f7c6e7d814ddcc",
    "official_verified": true,
    "status": "ok"
  },
  {
    "dataset": "plus",
    "path": "fiducial_points/ecgdeli/09000/09791_points_lead_V6.atr",
    "url": "https://physionet.org/files/ptb-xl-plus/1.0.1/fiducial_points/ecgdeli/09000/09791_points_lead_V6.atr",
    "bytes": 2510,
    "sha256": "b89f206d890ac6dd7e7339854d1217095b22c58a82187b7bc54eae006f118afd",
    "official_verified": true,
    "status": "ok"
  },
  {
    "dataset": "plus",
    "path": "fiducial_points/ecgdeli/13000/13335_points_lead_V1.atr",
    "url": "https://physionet.org/files/ptb-xl-plus/1.0.1/fiducial_points/ecgdeli/13000/13335_points_lead_V1.atr",
    "bytes": 1892,
    "sha256": "7bcbfe743ba90ddd26a957f125f9e53d47fbaef6c342c15700d4b64356646c29",
    "official_verified": true,
    "status": "ok"
  },
  {
    "dataset": "ptbxl",
    "path": "records500/04000/04825_hr.dat",
    "url": "https://physionet.org/files/ptb-xl/1.0.3/records500/04000/04825_hr.dat",
    "bytes": 120000,
    "sha256": "aded12f7e6fce78e78d38f0db719af91102529c8cb5c3c3e57a683b7665b5221",
    "official_verified": true,
    "status": "ok"
  },
  {
    "dataset": "ptbxl",
    "path": "records500/13000/13335_hr.dat",
    "url": "https://physionet.org/files/ptb-xl/1.0.3/records500/13000/13335_hr.dat",
    "bytes": 120000,
    "sha256": "743f6a12f5823fa2143d0041c1c71d265f3f3aecf287e5cca41e8f20fd3089a5",
    "official_verified": true,
    "status": "ok"
  },
  {
    "dataset": "ptbxl",
    "path": "records500/09000/09582_hr.hea",
    "url": "https://physionet.org/files/ptb-xl/1.0.3/records500/09000/09582_hr.hea",
    "bytes": 613,
    "sha256": "297604da52bab29e16e5f2853970c315612d09cd852515a6dfa26d7ce2c7e79f",
    "official_verified": true,
    "status": "ok"
  },
  {
    "dataset": "plus",
    "path": "fiducial_points/ecgdeli/09000/09582_points_lead_V6.atr",
    "url": "https://physionet.org/files/ptb-xl-plus/1.0.1/fiducial_points/ecgdeli/09000/09582_points_lead_V6.atr",
    "bytes": 2922,
    "sha256": "d44ca16b5bf0d21cec2089048fae002e3804e6260c6dc331150039af763cb776",
    "official_verified": true,
    "status": "ok"
  },
  {
    "dataset": "plus",
    "path": "fiducial_points/ecgdeli/09000/09791_points_lead_V1.atr",
    "url": "https://physionet.org/files/ptb-xl-plus/1.0.1/fiducial_points/ecgdeli/09000/09791_points_lead_V1.atr",
    "bytes": 2510,
    "sha256": "db3cfaf7d7feccc8cb4594e328777a8777a67345ff2d2cb69bbe6e328b33bdef",
    "official_verified": true,
    "status": "ok"
  },
  {
    "dataset": "ptbxl",
    "path": "records500/09000/09791_hr.dat",
    "url": "https://physionet.org/files/ptb-xl/1.0.3/records500/09000/09791_hr.dat",
    "bytes": 120000,
    "sha256": "ea718f6cce194495fb873f2ad21a0848a7ae9d0a8883fc60c327140a2167d561",
    "official_verified": true,
    "status": "ok"
  },
  {
    "dataset": "ptbxl",
    "path": "records500/02000/02928_hr.hea",
    "url": "https://physionet.org/files/ptb-xl/1.0.3/records500/02000/02928_hr.hea",
    "bytes": 603,
    "sha256": "549d1638f497d731ca4b9a5c789c616aa3f91fd4614d408a65652d4f61950f60",
    "official_verified": true,
    "status": "ok"
  },
  {
    "dataset": "plus",
    "path": "fiducial_points/ecgdeli/09000/09582_points_lead_V1.atr",
    "url": "https://physionet.org/files/ptb-xl-plus/1.0.1/fiducial_points/ecgdeli/09000/09582_points_lead_V1.atr",
    "bytes": 2922,
    "sha256": "9a3fe46e362afc60faee081e08f332a16e8c1e32ad0e4883e4e54d9d6e0c2e2b",
    "official_verified": true,
    "status": "ok"
  },
  {
    "dataset": "ptbxl",
    "path": "records500/02000/02638_hr.hea",
    "url": "https://physionet.org/files/ptb-xl/1.0.3/records500/02000/02638_hr.hea",
    "bytes": 607,
    "sha256": "62be5e6de766ea353fd3a17bce72c8a95d4a4a2cfaddbcbf7818415e180aafad",
    "official_verified": true,
    "status": "ok"
  },
  {
    "dataset": "ptbxl",
    "path": "records500/09000/09582_hr.dat",
    "url": "https://physionet.org/files/ptb-xl/1.0.3/records500/09000/09582_hr.dat",
    "bytes": 120000,
    "sha256": "e4d7c8d5a53900a5915a627e8ecfcac4420125b092740be0cef35167d2d64abf",
    "official_verified": true,
    "status": "ok"
  },
  {
    "dataset": "plus",
    "path": "fiducial_points/ecgdeli/02000/02928_points_lead_V6.atr",
    "url": "https://physionet.org/files/ptb-xl-plus/1.0.1/fiducial_points/ecgdeli/02000/02928_points_lead_V6.atr",
    "bytes": 1892,
    "sha256": "56c32685b71ce960fa5cc5ae5c4235f007db9fc69a597a9e85a1da04f4c4c2af",
    "official_verified": true,
    "status": "ok"
  },
  {
    "dataset": "plus",
    "path": "fiducial_points/ecgdeli/02000/02928_points_lead_V1.atr",
    "url": "https://physionet.org/files/ptb-xl-plus/1.0.1/fiducial_points/ecgdeli/02000/02928_points_lead_V1.atr",
    "bytes": 1892,
    "sha256": "e80020d32dafece1044fdafa93ac6064e5b07c4c143b51c93a1ff59c40cb9dc9",
    "official_verified": true,
    "status": "ok"
  },
  {
    "dataset": "ptbxl",
    "path": "records500/02000/02928_hr.dat",
    "url": "https://physionet.org/files/ptb-xl/1.0.3/records500/02000/02928_hr.dat",
    "bytes": 120000,
    "sha256": "d8ddb1b6439e65fe802b4f6b7bb738c2dd15d2461c1256bcb38422048a919ad5",
    "official_verified": true,
    "status": "ok"
  },
  {
    "dataset": "plus",
    "path": "fiducial_points/ecgdeli/02000/02638_points_lead_V1.atr",
    "url": "https://physionet.org/files/ptb-xl-plus/1.0.1/fiducial_points/ecgdeli/02000/02638_points_lead_V1.atr",
    "bytes": 2510,
    "sha256": "13e3321a4e50a5fd0e6f18fe0be4c661e8f604158ed97a79610394cc805d80dd",
    "official_verified": true,
    "status": "ok"
  },
  {
    "dataset": "ptbxl",
    "path": "records500/02000/02638_hr.dat",
    "url": "https://physionet.org/files/ptb-xl/1.0.3/records500/02000/02638_hr.dat",
    "bytes": 120000,
    "sha256": "2ce91944832fc439de5872a7593ecafe1436c4c3e5e3a58d6460a001daa469e2",
    "official_verified": true,
    "status": "ok"
  },
  {
    "dataset": "ptbxl",
    "path": "records500/20000/20152_hr.hea",
    "url": "https://physionet.org/files/ptb-xl/1.0.3/records500/20000/20152_hr.hea",
    "bytes": 606,
    "sha256": "34c894ae38afdcffca2be0bbb9907578c707ce000ccbbe060aa1a8fb223d6040",
    "official_verified": true,
    "status": "ok"
  },
  {
    "dataset": "plus",
    "path": "fiducial_points/ecgdeli/02000/02638_points_lead_V6.atr",
    "url": "https://physionet.org/files/ptb-xl-plus/1.0.1/fiducial_points/ecgdeli/02000/02638_points_lead_V6.atr",
    "bytes": 2510,
    "sha256": "8d559c11c2e08d63170118031d56e7c540131573bc19d03459f173c25facd0df",
    "official_verified": true,
    "status": "ok"
  },
  {
    "dataset": "plus",
    "path": "fiducial_points/ecgdeli/20000/20152_points_lead_V1.atr",
    "url": "https://physionet.org/files/ptb-xl-plus/1.0.1/fiducial_points/ecgdeli/20000/20152_points_lead_V1.atr",
    "bytes": 2716,
    "sha256": "f988e9ebd8ff183d804e83976539341c5f8d3e79b8547a0cca46d1c4583191a8",
    "official_verified": true,
    "status": "ok"
  },
  {
    "dataset": "ptbxl",
    "path": "records500/14000/14781_hr.hea",
    "url": "https://physionet.org/files/ptb-xl/1.0.3/records500/14000/14781_hr.hea",
    "bytes": 608,
    "sha256": "b540f050fcc2c6d74556772c617199b1458ecc377785f80c51d0871857dc4c0d",
    "official_verified": true,
    "status": "ok"
  },
  {
    "dataset": "plus",
    "path": "fiducial_points/ecgdeli/20000/20152_points_lead_V6.atr",
    "url": "https://physionet.org/files/ptb-xl-plus/1.0.1/fiducial_points/ecgdeli/20000/20152_points_lead_V6.atr",
    "bytes": 2716,
    "sha256": "56205039d6bb05b9e4754e96330a70d0bd3cc9e8a807304c3ba2b1bb26411d3b",
    "official_verified": true,
    "status": "ok"
  },
  {
    "dataset": "ptbxl",
    "path": "records500/08000/08645_hr.hea",
    "url": "https://physionet.org/files/ptb-xl/1.0.3/records500/08000/08645_hr.hea",
    "bytes": 610,
    "sha256": "dad8ba1c7c94ebddf474ec5e79e2f75c02371a3dd4ef225c482c30273451a189",
    "official_verified": true,
    "status": "ok"
  },
  {
    "dataset": "ptbxl",
    "path": "records500/20000/20152_hr.dat",
    "url": "https://physionet.org/files/ptb-xl/1.0.3/records500/20000/20152_hr.dat",
    "bytes": 120000,
    "sha256": "7c8dd629ad5b75a4b229297b2045c6c1a13577ba864c6b64f0d157ed83c94f99",
    "official_verified": true,
    "status": "ok"
  },
  {
    "dataset": "plus",
    "path": "fiducial_points/ecgdeli/14000/14781_points_lead_V6.atr",
    "url": "https://physionet.org/files/ptb-xl-plus/1.0.1/fiducial_points/ecgdeli/14000/14781_points_lead_V6.atr",
    "bytes": 2304,
    "sha256": "3c20fbd5144231d680d3d1f036a68d15c03e4d53fddf5ebfda747810b7fef497",
    "official_verified": true,
    "status": "ok"
  },
  {
    "dataset": "plus",
    "path": "fiducial_points/ecgdeli/14000/14781_points_lead_V1.atr",
    "url": "https://physionet.org/files/ptb-xl-plus/1.0.1/fiducial_points/ecgdeli/14000/14781_points_lead_V1.atr",
    "bytes": 2304,
    "sha256": "3966d01db41cacd580b67c80de67be712dbc8b2c201e52291242f6ece5ea6103",
    "official_verified": true,
    "status": "ok"
  },
  {
    "dataset": "ptbxl",
    "path": "records500/08000/08645_hr.dat",
    "url": "https://physionet.org/files/ptb-xl/1.0.3/records500/08000/08645_hr.dat",
    "bytes": 120000,
    "sha256": "142478ad07c1dc189f73fc8b931e68b171044717f0168c7a54a8c6ec9e6765a3",
    "official_verified": true,
    "status": "ok"
  },
  {
    "dataset": "plus",
    "path": "fiducial_points/ecgdeli/08000/08645_points_lead_V1.atr",
    "url": "https://physionet.org/files/ptb-xl-plus/1.0.1/fiducial_points/ecgdeli/08000/08645_points_lead_V1.atr",
    "bytes": 2510,
    "sha256": "505dcafd818bd31eb73bcbabed88f99c014aea42ba9bdc7af70505b4ebb7161b",
    "official_verified": true,
    "status": "ok"
  },
  {
    "dataset": "ptbxl",
    "path": "records500/14000/14781_hr.dat",
    "url": "https://physionet.org/files/ptb-xl/1.0.3/records500/14000/14781_hr.dat",
    "bytes": 120000,
    "sha256": "99c7ef99132a12abde95ba0313314a9fe0c16c9e8f9b13366ff910f342419966",
    "official_verified": true,
    "status": "ok"
  },
  {
    "dataset": "plus",
    "path": "fiducial_points/ecgdeli/08000/08645_points_lead_V6.atr",
    "url": "https://physionet.org/files/ptb-xl-plus/1.0.1/fiducial_points/ecgdeli/08000/08645_points_lead_V6.atr",
    "bytes": 2510,
    "sha256": "01cf151a466287c7a837ec8f838ad0183350762e3d7c64f9911e552360d64a4d",
    "official_verified": true,
    "status": "ok"
  },
  {
    "dataset": "ptbxl",
    "path": "records500/19000/19268_hr.hea",
    "url": "https://physionet.org/files/ptb-xl/1.0.3/records500/19000/19268_hr.hea",
    "bytes": 599,
    "sha256": "4af16f6239839667e7d9d7d2cfd1b5293e3861a0a9c8f7093ae381d79b0087c2",
    "official_verified": true,
    "status": "ok"
  },
  {
    "dataset": "plus",
    "path": "fiducial_points/ecgdeli/19000/19268_points_lead_V1.atr",
    "url": "https://physionet.org/files/ptb-xl-plus/1.0.1/fiducial_points/ecgdeli/19000/19268_points_lead_V1.atr",
    "bytes": 2922,
    "sha256": "ca0250cb66ccbfd7d0925349d43d47cc496eab405af9409b25a5177d1c54bd96",
    "official_verified": true,
    "status": "ok"
  },
  {
    "dataset": "ptbxl",
    "path": "records500/12000/12692_hr.hea",
    "url": "https://physionet.org/files/ptb-xl/1.0.3/records500/12000/12692_hr.hea",
    "bytes": 605,
    "sha256": "56684a9c6b2dbbc44f3a3c12420a271ee2aa57476399ff9e95ea9a4b66b7f2ba",
    "official_verified": true,
    "status": "ok"
  },
  {
    "dataset": "plus",
    "path": "fiducial_points/ecgdeli/12000/12692_points_lead_V1.atr",
    "url": "https://physionet.org/files/ptb-xl-plus/1.0.1/fiducial_points/ecgdeli/12000/12692_points_lead_V1.atr",
    "bytes": 3334,
    "sha256": "0fb2340e9a85f222e174db1ff028633fc9a604037a981a96e86338e345ed7cd2",
    "official_verified": true,
    "status": "ok"
  },
  {
    "dataset": "plus",
    "path": "fiducial_points/ecgdeli/19000/19268_points_lead_V6.atr",
    "url": "https://physionet.org/files/ptb-xl-plus/1.0.1/fiducial_points/ecgdeli/19000/19268_points_lead_V6.atr",
    "bytes": 2922,
    "sha256": "54206430b9cc292eb9e2dab1230b5e0d1f6685f6df32c4dd5a3959b6f5cd08aa",
    "official_verified": true,
    "status": "ok"
  },
  {
    "dataset": "ptbxl",
    "path": "records500/00000/00417_hr.hea",
    "url": "https://physionet.org/files/ptb-xl/1.0.3/records500/00000/00417_hr.hea",
    "bytes": 608,
    "sha256": "dfa0463013f1e2f581c415d840b8935f21bc48600fa228e43c02bf6d597fc20e",
    "official_verified": true,
    "status": "ok"
  },
  {
    "dataset": "plus",
    "path": "fiducial_points/ecgdeli/00000/00417_points_lead_V1.atr",
    "url": "https://physionet.org/files/ptb-xl-plus/1.0.1/fiducial_points/ecgdeli/00000/00417_points_lead_V1.atr",
    "bytes": 2098,
    "sha256": "147a8825610edcb9fdfd31f17baf6cabb460de2ae10adf45af59bdf85ee262e9",
    "official_verified": true,
    "status": "ok"
  },
  {
    "dataset": "ptbxl",
    "path": "records500/19000/19268_hr.dat",
    "url": "https://physionet.org/files/ptb-xl/1.0.3/records500/19000/19268_hr.dat",
    "bytes": 120000,
    "sha256": "1288b0e2a6c09a1a44e0872fc4d13401ec9e5dbe4893f98bf6aaac9f6cfbcab8",
    "official_verified": true,
    "status": "ok"
  },
  {
    "dataset": "plus",
    "path": "fiducial_points/ecgdeli/12000/12692_points_lead_V6.atr",
    "url": "https://physionet.org/files/ptb-xl-plus/1.0.1/fiducial_points/ecgdeli/12000/12692_points_lead_V6.atr",
    "bytes": 3334,
    "sha256": "5471cc04789cfec7f18cddac3133654c4be90d46cd10371f0f2f65ba268a804e",
    "official_verified": true,
    "status": "ok"
  },
  {
    "dataset": "plus",
    "path": "fiducial_points/ecgdeli/00000/00417_points_lead_V6.atr",
    "url": "https://physionet.org/files/ptb-xl-plus/1.0.1/fiducial_points/ecgdeli/00000/00417_points_lead_V6.atr",
    "bytes": 2098,
    "sha256": "f8870f00388d5b3befa3d8ecf20dc061f779bc6aa6d8403b9b5ea1c1525c3b10",
    "official_verified": true,
    "status": "ok"
  },
  {
    "dataset": "ptbxl",
    "path": "records500/00000/00417_hr.dat",
    "url": "https://physionet.org/files/ptb-xl/1.0.3/records500/00000/00417_hr.dat",
    "bytes": 120000,
    "sha256": "8d8d5137e537d045add0dad29f68dfbb19af6b8e630686ddffe711381b206c89",
    "official_verified": true,
    "status": "ok"
  },
  {
    "dataset": "ptbxl",
    "path": "records500/12000/12692_hr.dat",
    "url": "https://physionet.org/files/ptb-xl/1.0.3/records500/12000/12692_hr.dat",
    "bytes": 120000,
    "sha256": "18109dad1a44c52904781de9ddd57d1e7c000d1b3afc94cb3d941a228c504ab4",
    "official_verified": true,
    "status": "ok"
  },
  {
    "dataset": "ptbxl",
    "path": "records500/12000/12033_hr.hea",
    "url": "https://physionet.org/files/ptb-xl/1.0.3/records500/12000/12033_hr.hea",
    "bytes": 601,
    "sha256": "69c09667a136b5311b39294e00ec0be6c0d546e9192c6457d2833c495bb10393",
    "official_verified": true,
    "status": "ok"
  },
  {
    "dataset": "plus",
    "path": "fiducial_points/ecgdeli/12000/12033_points_lead_V6.atr",
    "url": "https://physionet.org/files/ptb-xl-plus/1.0.1/fiducial_points/ecgdeli/12000/12033_points_lead_V6.atr",
    "bytes": 1892,
    "sha256": "519c322d4bb6e5ce63fa5bdcc4c3047f45f4e30af8a9a9c5041fb674b669d893",
    "official_verified": true,
    "status": "ok"
  },
  {
    "dataset": "plus",
    "path": "fiducial_points/ecgdeli/12000/12033_points_lead_V1.atr",
    "url": "https://physionet.org/files/ptb-xl-plus/1.0.1/fiducial_points/ecgdeli/12000/12033_points_lead_V1.atr",
    "bytes": 1892,
    "sha256": "9ba39fe2795e54bd0dbf47846ccae72f6f974d713dc849c9206f37fa2a20e300",
    "official_verified": true,
    "status": "ok"
  },
  {
    "dataset": "ptbxl",
    "path": "records500/12000/12033_hr.dat",
    "url": "https://physionet.org/files/ptb-xl/1.0.3/records500/12000/12033_hr.dat",
    "bytes": 120000,
    "sha256": "748051755a39b649ba21a07e7eb118ddf606fbb96a8bf6d843be88a6a3292603",
    "official_verified": true,
    "status": "ok"
  },
  {
    "dataset": "plus",
    "path": "fiducial_points/ecgdeli/05000/05953_points_lead_V1.atr",
    "url": "https://physionet.org/files/ptb-xl-plus/1.0.1/fiducial_points/ecgdeli/05000/05953_points_lead_V1.atr",
    "bytes": 2510,
    "sha256": "5b3520ebdcfe3fb99c8f442c9016d62a11ca6c92d3173abd2e41441a3896149a",
    "official_verified": true,
    "status": "ok"
  },
  {
    "dataset": "ptbxl",
    "path": "records500/05000/05953_hr.hea",
    "url": "https://physionet.org/files/ptb-xl/1.0.3/records500/05000/05953_hr.hea",
    "bytes": 607,
    "sha256": "cc9730d9d599db65e3c7aa7daffb661409b116cf32cf5dd53824c9aed8b239dc",
    "official_verified": true,
    "status": "ok"
  },
  {
    "dataset": "ptbxl",
    "path": "records500/05000/05953_hr.dat",
    "url": "https://physionet.org/files/ptb-xl/1.0.3/records500/05000/05953_hr.dat",
    "bytes": 120000,
    "sha256": "e28415f12fae6da8e269f661d732b62866c132dff808fd0330ec7757f3d3c901",
    "official_verified": true,
    "status": "ok"
  },
  {
    "dataset": "plus",
    "path": "fiducial_points/ecgdeli/05000/05953_points_lead_V6.atr",
    "url": "https://physionet.org/files/ptb-xl-plus/1.0.1/fiducial_points/ecgdeli/05000/05953_points_lead_V6.atr",
    "bytes": 2510,
    "sha256": "634758417b6deac53025c3b72bbc1fc927283a1c8e670aa55fd8bbe92031145d",
    "official_verified": true,
    "status": "ok"
  },
  {
    "dataset": "plus",
    "path": "fiducial_points/ecgdeli/07000/07670_points_lead_V1.atr",
    "url": "https://physionet.org/files/ptb-xl-plus/1.0.1/fiducial_points/ecgdeli/07000/07670_points_lead_V1.atr",
    "bytes": 2716,
    "sha256": "d27b368bd25b76fdfc00f6c582404d5263d88101f8a87f4e70dd00dc06a76c9b",
    "official_verified": true,
    "status": "ok"
  },
  {
    "dataset": "plus",
    "path": "fiducial_points/ecgdeli/21000/21385_points_lead_V1.atr",
    "url": "https://physionet.org/files/ptb-xl-plus/1.0.1/fiducial_points/ecgdeli/21000/21385_points_lead_V1.atr",
    "bytes": 2304,
    "sha256": "cd867bc94892fd8a4fd903f8bb91aea18c7d4337f9cdb31d24701593e9b4d748",
    "official_verified": true,
    "status": "ok"
  },
  {
    "dataset": "ptbxl",
    "path": "records500/07000/07670_hr.hea",
    "url": "https://physionet.org/files/ptb-xl/1.0.3/records500/07000/07670_hr.hea",
    "bytes": 608,
    "sha256": "12d171cbf8ba435a8d84db5c61689aa0d9b3c08580e8848136c3889a40d63064",
    "official_verified": true,
    "status": "ok"
  },
  {
    "dataset": "ptbxl",
    "path": "records500/21000/21385_hr.hea",
    "url": "https://physionet.org/files/ptb-xl/1.0.3/records500/21000/21385_hr.hea",
    "bytes": 602,
    "sha256": "2210f41f3ad514e4458abd782dd481a84f64b0c114a37f1e182b17b784ec6a5c",
    "official_verified": true,
    "status": "ok"
  },
  {
    "dataset": "plus",
    "path": "fiducial_points/ecgdeli/21000/21385_points_lead_V6.atr",
    "url": "https://physionet.org/files/ptb-xl-plus/1.0.1/fiducial_points/ecgdeli/21000/21385_points_lead_V6.atr",
    "bytes": 2304,
    "sha256": "d43dc01918821759df7c06edb435382736e28464063ba1c9b22ff413f85807f5",
    "official_verified": true,
    "status": "ok"
  },
  {
    "dataset": "ptbxl",
    "path": "records500/21000/21385_hr.dat",
    "url": "https://physionet.org/files/ptb-xl/1.0.3/records500/21000/21385_hr.dat",
    "bytes": 120000,
    "sha256": "d520531e7a8f35f3a822eb2dabdff7748fe94dfe0aee047f6add0cc25f262279",
    "official_verified": true,
    "status": "ok"
  },
  {
    "dataset": "ptbxl",
    "path": "records500/07000/07670_hr.dat",
    "url": "https://physionet.org/files/ptb-xl/1.0.3/records500/07000/07670_hr.dat",
    "bytes": 120000,
    "sha256": "811904b2409f0efc6480e32e36c57443b96bb38d33f9a808428156a16e68ca91",
    "official_verified": true,
    "status": "ok"
  },
  {
    "dataset": "plus",
    "path": "fiducial_points/ecgdeli/02000/02605_points_lead_V1.atr",
    "url": "https://physionet.org/files/ptb-xl-plus/1.0.1/fiducial_points/ecgdeli/02000/02605_points_lead_V1.atr",
    "bytes": 2510,
    "sha256": "b8bdc0117bc6cef283fca7641b8dbaf4a970c2a0fa00d5a55d8da66178543e3c",
    "official_verified": true,
    "status": "ok"
  },
  {
    "dataset": "plus",
    "path": "fiducial_points/ecgdeli/07000/07670_points_lead_V6.atr",
    "url": "https://physionet.org/files/ptb-xl-plus/1.0.1/fiducial_points/ecgdeli/07000/07670_points_lead_V6.atr",
    "bytes": 2716,
    "sha256": "32f2d5489c60fb207571195e75c07ede2066cf8afcb80751758f0d0dcce05a42",
    "official_verified": true,
    "status": "ok"
  },
  {
    "dataset": "ptbxl",
    "path": "records500/02000/02605_hr.hea",
    "url": "https://physionet.org/files/ptb-xl/1.0.3/records500/02000/02605_hr.hea",
    "bytes": 602,
    "sha256": "c7e64dd58c03b18b3b7ce7d7eeb8f7f3dd8cd2ceda4cd5ff290859af9d575fd3",
    "official_verified": true,
    "status": "ok"
  },
  {
    "dataset": "plus",
    "path": "fiducial_points/ecgdeli/02000/02605_points_lead_V6.atr",
    "url": "https://physionet.org/files/ptb-xl-plus/1.0.1/fiducial_points/ecgdeli/02000/02605_points_lead_V6.atr",
    "bytes": 2510,
    "sha256": "ee499021af806f907394b1dcf591278e5c902640f3e88daa27bf2e50169ca55b",
    "official_verified": true,
    "status": "ok"
  },
  {
    "dataset": "ptbxl",
    "path": "records500/02000/02605_hr.dat",
    "url": "https://physionet.org/files/ptb-xl/1.0.3/records500/02000/02605_hr.dat",
    "bytes": 120000,
    "sha256": "61bb7939d97a36daa92b206800d6805532f41657222ef9c356833aa044282897",
    "official_verified": true,
    "status": "ok"
  },
  {
    "dataset": "ptbxl",
    "path": "records500/15000/15384_hr.dat",
    "url": "https://physionet.org/files/ptb-xl/1.0.3/records500/15000/15384_hr.dat",
    "bytes": 120000,
    "sha256": "4ced622c0cba94b4228b332a8a07b7637e305fdfc415c20845fb5c33c61aca81",
    "official_verified": true,
    "status": "ok"
  },
  {
    "dataset": "ptbxl",
    "path": "records500/15000/15384_hr.hea",
    "url": "https://physionet.org/files/ptb-xl/1.0.3/records500/15000/15384_hr.hea",
    "bytes": 606,
    "sha256": "08f95c275544812009e62848587408b59c53c8826c71eaf69097d9a664ec5f77",
    "official_verified": true,
    "status": "ok"
  },
  {
    "dataset": "plus",
    "path": "fiducial_points/ecgdeli/15000/15384_points_lead_V6.atr",
    "url": "https://physionet.org/files/ptb-xl-plus/1.0.1/fiducial_points/ecgdeli/15000/15384_points_lead_V6.atr",
    "bytes": 3746,
    "sha256": "cc9b85593d0df6201de42e6cf4039e61fea7821766f1ee14fc6b329142aff643",
    "official_verified": true,
    "status": "ok"
  },
  {
    "dataset": "ptbxl",
    "path": "records500/19000/19914_hr.hea",
    "url": "https://physionet.org/files/ptb-xl/1.0.3/records500/19000/19914_hr.hea",
    "bytes": 615,
    "sha256": "9a3227bebcbfceae81ff0958da11eb0e43120c22b273808d0b31bd39387b1226",
    "official_verified": true,
    "status": "ok"
  },
  {
    "dataset": "plus",
    "path": "fiducial_points/ecgdeli/15000/15384_points_lead_V1.atr",
    "url": "https://physionet.org/files/ptb-xl-plus/1.0.1/fiducial_points/ecgdeli/15000/15384_points_lead_V1.atr",
    "bytes": 3746,
    "sha256": "8b259fd36dd9cadc8f980e265427d4388304431c2cba9c8b455306f31939282e",
    "official_verified": true,
    "status": "ok"
  },
  {
    "dataset": "ptbxl",
    "path": "records500/14000/14194_hr.hea",
    "url": "https://physionet.org/files/ptb-xl/1.0.3/records500/14000/14194_hr.hea",
    "bytes": 604,
    "sha256": "b933488c6d7876d261d751a0152331db8790dd43a183c06aa102d6ca680d77e2",
    "official_verified": true,
    "status": "ok"
  },
  {
    "dataset": "ptbxl",
    "path": "records500/14000/14194_hr.dat",
    "url": "https://physionet.org/files/ptb-xl/1.0.3/records500/14000/14194_hr.dat",
    "bytes": 120000,
    "sha256": "2e9d879ba2f0944457a62bafeedca3c0658a10abbf27d35ba138731dfae7299e",
    "official_verified": true,
    "status": "ok"
  },
  {
    "dataset": "plus",
    "path": "fiducial_points/ecgdeli/14000/14194_points_lead_V6.atr",
    "url": "https://physionet.org/files/ptb-xl-plus/1.0.1/fiducial_points/ecgdeli/14000/14194_points_lead_V6.atr",
    "bytes": 2922,
    "sha256": "f9438d05651c9c28d8c5e73ced581262af16ab8f0366283d7fa2c424414c92f3",
    "official_verified": true,
    "status": "ok"
  },
  {
    "dataset": "plus",
    "path": "fiducial_points/ecgdeli/19000/19914_points_lead_V1.atr",
    "url": "https://physionet.org/files/ptb-xl-plus/1.0.1/fiducial_points/ecgdeli/19000/19914_points_lead_V1.atr",
    "bytes": 2510,
    "sha256": "967b01e26d5e0df4f970c9729b3ca9d8c68a4a38edd7eed0b6659af8ac899b8f",
    "official_verified": true,
    "status": "ok"
  },
  {
    "dataset": "ptbxl",
    "path": "records500/07000/07892_hr.hea",
    "url": "https://physionet.org/files/ptb-xl/1.0.3/records500/07000/07892_hr.hea",
    "bytes": 602,
    "sha256": "94653f9a54e3710db8c6d9ecaac8b313a8a7860108c5a756b41c8590600fa2a2",
    "official_verified": true,
    "status": "ok"
  },
  {
    "dataset": "plus",
    "path": "fiducial_points/ecgdeli/14000/14194_points_lead_V1.atr",
    "url": "https://physionet.org/files/ptb-xl-plus/1.0.1/fiducial_points/ecgdeli/14000/14194_points_lead_V1.atr",
    "bytes": 2922,
    "sha256": "27bc47ddf3a797b1cac9cd80b041ce88f56a14c1a3e62d00268ae173a8e69129",
    "official_verified": true,
    "status": "ok"
  },
  {
    "dataset": "ptbxl",
    "path": "records500/19000/19914_hr.dat",
    "url": "https://physionet.org/files/ptb-xl/1.0.3/records500/19000/19914_hr.dat",
    "bytes": 120000,
    "sha256": "4e2a33f6e0ecbf80c2726328d8f7cb84643eb73219998033e29a2b924246ea1a",
    "official_verified": true,
    "status": "ok"
  },
  {
    "dataset": "plus",
    "path": "fiducial_points/ecgdeli/19000/19914_points_lead_V6.atr",
    "url": "https://physionet.org/files/ptb-xl-plus/1.0.1/fiducial_points/ecgdeli/19000/19914_points_lead_V6.atr",
    "bytes": 2510,
    "sha256": "ceeafa3cd2e26565b5577c2576583b75f14c9aec7fcca5cf71a76029d87d8643",
    "official_verified": true,
    "status": "ok"
  },
  {
    "dataset": "plus",
    "path": "fiducial_points/ecgdeli/07000/07892_points_lead_V1.atr",
    "url": "https://physionet.org/files/ptb-xl-plus/1.0.1/fiducial_points/ecgdeli/07000/07892_points_lead_V1.atr",
    "bytes": 2304,
    "sha256": "c469cbaeca69fdf286affa76e359062dbb84165be2c555f25df5ad187c3cc0b1",
    "official_verified": true,
    "status": "ok"
  },
  {
    "dataset": "ptbxl",
    "path": "records500/04000/04822_hr.dat",
    "url": "https://physionet.org/files/ptb-xl/1.0.3/records500/04000/04822_hr.dat",
    "bytes": 120000,
    "sha256": "e2f50698df991ed683908673eb594b372c5e76ee53d105985769a0de38b72755",
    "official_verified": true,
    "status": "ok"
  },
  {
    "dataset": "ptbxl",
    "path": "records500/07000/07892_hr.dat",
    "url": "https://physionet.org/files/ptb-xl/1.0.3/records500/07000/07892_hr.dat",
    "bytes": 120000,
    "sha256": "95cb3bf32f5163145cd7cded927a59a6524aace2cc98307df0375b0b2b06556e",
    "official_verified": true,
    "status": "ok"
  },
  {
    "dataset": "plus",
    "path": "fiducial_points/ecgdeli/07000/07892_points_lead_V6.atr",
    "url": "https://physionet.org/files/ptb-xl-plus/1.0.1/fiducial_points/ecgdeli/07000/07892_points_lead_V6.atr",
    "bytes": 2304,
    "sha256": "24dc42a007edf1006bef927291c72dfd3c046336f0f59368564060038ab0f023",
    "official_verified": true,
    "status": "ok"
  },
  {
    "dataset": "ptbxl",
    "path": "records500/04000/04822_hr.hea",
    "url": "https://physionet.org/files/ptb-xl/1.0.3/records500/04000/04822_hr.hea",
    "bytes": 600,
    "sha256": "c4d81bfa78b4921c057aedb17ff1c9992565c1a201e4a6924b78d24f9387b435",
    "official_verified": true,
    "status": "ok"
  },
  {
    "dataset": "plus",
    "path": "fiducial_points/ecgdeli/04000/04822_points_lead_V1.atr",
    "url": "https://physionet.org/files/ptb-xl-plus/1.0.1/fiducial_points/ecgdeli/04000/04822_points_lead_V1.atr",
    "bytes": 3746,
    "sha256": "d555a03af26144fd09c736e219ba69c175a97f65765420fd182b24834d2602e1",
    "official_verified": true,
    "status": "ok"
  },
  {
    "dataset": "ptbxl",
    "path": "records500/12000/12715_hr.hea",
    "url": "https://physionet.org/files/ptb-xl/1.0.3/records500/12000/12715_hr.hea",
    "bytes": 607,
    "sha256": "ae91fa07ba8e2d4879bcc99737286c510283cf077dcae0782b897878ee2389b6",
    "official_verified": true,
    "status": "ok"
  },
  {
    "dataset": "plus",
    "path": "fiducial_points/ecgdeli/04000/04822_points_lead_V6.atr",
    "url": "https://physionet.org/files/ptb-xl-plus/1.0.1/fiducial_points/ecgdeli/04000/04822_points_lead_V6.atr",
    "bytes": 3746,
    "sha256": "728dfd8c20b6257fc3af49f8c6b185bd007b9de6221ef95db979ba951922aec7",
    "official_verified": true,
    "status": "ok"
  },
  {
    "dataset": "plus",
    "path": "fiducial_points/ecgdeli/12000/12715_points_lead_V1.atr",
    "url": "https://physionet.org/files/ptb-xl-plus/1.0.1/fiducial_points/ecgdeli/12000/12715_points_lead_V1.atr",
    "bytes": 2510,
    "sha256": "473b3d2a0cce2474a7bea679d0126a52a07990a3ce980c8a69ebf64060521f85",
    "official_verified": true,
    "status": "ok"
  },
  {
    "dataset": "plus",
    "path": "fiducial_points/ecgdeli/12000/12711_points_lead_V1.atr",
    "url": "https://physionet.org/files/ptb-xl-plus/1.0.1/fiducial_points/ecgdeli/12000/12711_points_lead_V1.atr",
    "bytes": 2510,
    "sha256": "e6f17771103eaa1a51e8117e0379fc7c0e671d08400ee3f585dc4ba4eaa89738",
    "official_verified": true,
    "status": "ok"
  },
  {
    "dataset": "plus",
    "path": "fiducial_points/ecgdeli/12000/12715_points_lead_V6.atr",
    "url": "https://physionet.org/files/ptb-xl-plus/1.0.1/fiducial_points/ecgdeli/12000/12715_points_lead_V6.atr",
    "bytes": 2510,
    "sha256": "72864cea5ae12e2373c0d24cfaf464484c0290eb78cc73f3d4452df7e543d2b5",
    "official_verified": true,
    "status": "ok"
  },
  {
    "dataset": "ptbxl",
    "path": "records500/09000/09346_hr.hea",
    "url": "https://physionet.org/files/ptb-xl/1.0.3/records500/09000/09346_hr.hea",
    "bytes": 600,
    "sha256": "371db0ff3e6a3962703dcf8d1014b488f20a6136065878121a6da5617b1ae8b2",
    "official_verified": true,
    "status": "ok"
  },
  {
    "dataset": "ptbxl",
    "path": "records500/12000/12711_hr.hea",
    "url": "https://physionet.org/files/ptb-xl/1.0.3/records500/12000/12711_hr.hea",
    "bytes": 603,
    "sha256": "0603ed8c8b58245527ade0dfe9d3a5c8a236b8fda26e1b400da474faf909f533",
    "official_verified": true,
    "status": "ok"
  },
  {
    "dataset": "ptbxl",
    "path": "records500/12000/12715_hr.dat",
    "url": "https://physionet.org/files/ptb-xl/1.0.3/records500/12000/12715_hr.dat",
    "bytes": 120000,
    "sha256": "1468fff16c9eb5c48e6ffd409cc3a648f6b8bbb1f451cde705198fbc93a8d427",
    "official_verified": true,
    "status": "ok"
  },
  {
    "dataset": "ptbxl",
    "path": "records500/12000/12711_hr.dat",
    "url": "https://physionet.org/files/ptb-xl/1.0.3/records500/12000/12711_hr.dat",
    "bytes": 120000,
    "sha256": "68df9fda6b1fe9370d9ccff7840466fc5c1eb5ace73234c0fc5efff16555f7a0",
    "official_verified": true,
    "status": "ok"
  },
  {
    "dataset": "plus",
    "path": "fiducial_points/ecgdeli/12000/12711_points_lead_V6.atr",
    "url": "https://physionet.org/files/ptb-xl-plus/1.0.1/fiducial_points/ecgdeli/12000/12711_points_lead_V6.atr",
    "bytes": 2510,
    "sha256": "63e383405f6292e03193e2eb521183a825d9325d75915d0aed4daf781083ddd5",
    "official_verified": true,
    "status": "ok"
  },
  {
    "dataset": "plus",
    "path": "fiducial_points/ecgdeli/09000/09346_points_lead_V1.atr",
    "url": "https://physionet.org/files/ptb-xl-plus/1.0.1/fiducial_points/ecgdeli/09000/09346_points_lead_V1.atr",
    "bytes": 2304,
    "sha256": "2e7696a6d3477dac1fe8d704287b9da6f92d923f6a9f71d1e19f865c20c1bd7a",
    "official_verified": true,
    "status": "ok"
  },
  {
    "dataset": "ptbxl",
    "path": "records500/09000/09346_hr.dat",
    "url": "https://physionet.org/files/ptb-xl/1.0.3/records500/09000/09346_hr.dat",
    "bytes": 120000,
    "sha256": "0cbb428d1145dcc050ca1fa5094d8570e1895765365ef53eed8c0bebdaf3d4fd",
    "official_verified": true,
    "status": "ok"
  },
  {
    "dataset": "ptbxl",
    "path": "records500/19000/19990_hr.dat",
    "url": "https://physionet.org/files/ptb-xl/1.0.3/records500/19000/19990_hr.dat",
    "bytes": 120000,
    "sha256": "024c2071df9df5ae057887ef8d097b4583b083ef717c9ec0dc3d5f58657084db",
    "official_verified": true,
    "status": "ok"
  },
  {
    "dataset": "plus",
    "path": "fiducial_points/ecgdeli/19000/19990_points_lead_V1.atr",
    "url": "https://physionet.org/files/ptb-xl-plus/1.0.1/fiducial_points/ecgdeli/19000/19990_points_lead_V1.atr",
    "bytes": 2716,
    "sha256": "70d81debbfe22c5a64c85777bcf6be5b033fb5f51d8e2c036b6050e5bc087c1e",
    "official_verified": true,
    "status": "ok"
  },
  {
    "dataset": "ptbxl",
    "path": "records500/19000/19990_hr.hea",
    "url": "https://physionet.org/files/ptb-xl/1.0.3/records500/19000/19990_hr.hea",
    "bytes": 607,
    "sha256": "6e5f7bf77d923c8fc6b2e5b342dc5c06637808385d4cdfc59f422614510f6610",
    "official_verified": true,
    "status": "ok"
  },
  {
    "dataset": "plus",
    "path": "fiducial_points/ecgdeli/09000/09346_points_lead_V6.atr",
    "url": "https://physionet.org/files/ptb-xl-plus/1.0.1/fiducial_points/ecgdeli/09000/09346_points_lead_V6.atr",
    "bytes": 2304,
    "sha256": "c9b53eb3ed746d63d1c0deecf2c80d240a9122392def3ec77c98ff151d0780f5",
    "official_verified": true,
    "status": "ok"
  },
  {
    "dataset": "plus",
    "path": "fiducial_points/ecgdeli/19000/19990_points_lead_V6.atr",
    "url": "https://physionet.org/files/ptb-xl-plus/1.0.1/fiducial_points/ecgdeli/19000/19990_points_lead_V6.atr",
    "bytes": 2716,
    "sha256": "f31f445345235dc5573563d368999a20ab2e0216dafba2a9056cec1abec6456d",
    "official_verified": true,
    "status": "ok"
  },
  {
    "dataset": "ptbxl",
    "path": "records500/10000/10743_hr.hea",
    "url": "https://physionet.org/files/ptb-xl/1.0.3/records500/10000/10743_hr.hea",
    "bytes": 614,
    "sha256": "10d366349ddfedbe1a7e2f52bcaf66820e8c480731fab580724bf7668bbc3cae",
    "official_verified": true,
    "status": "ok"
  },
  {
    "dataset": "ptbxl",
    "path": "records500/18000/18416_hr.hea",
    "url": "https://physionet.org/files/ptb-xl/1.0.3/records500/18000/18416_hr.hea",
    "bytes": 607,
    "sha256": "92da56f4100c8d86bb48f56e246a413a581942960d92026452ad86abfe56b55f",
    "official_verified": true,
    "status": "ok"
  },
  {
    "dataset": "plus",
    "path": "fiducial_points/ecgdeli/10000/10743_points_lead_V1.atr",
    "url": "https://physionet.org/files/ptb-xl-plus/1.0.1/fiducial_points/ecgdeli/10000/10743_points_lead_V1.atr",
    "bytes": 3540,
    "sha256": "83435a78794aeab08463e183422b4371eb200d0c78ef82c82f915a879f80f0a6",
    "official_verified": true,
    "status": "ok"
  },
  {
    "dataset": "plus",
    "path": "fiducial_points/ecgdeli/18000/18416_points_lead_V1.atr",
    "url": "https://physionet.org/files/ptb-xl-plus/1.0.1/fiducial_points/ecgdeli/18000/18416_points_lead_V1.atr",
    "bytes": 2922,
    "sha256": "59ad11802e6946856297ba145a12a662819a5ddebff9c2de138393465e9a4be9",
    "official_verified": true,
    "status": "ok"
  },
  {
    "dataset": "plus",
    "path": "fiducial_points/ecgdeli/10000/10743_points_lead_V6.atr",
    "url": "https://physionet.org/files/ptb-xl-plus/1.0.1/fiducial_points/ecgdeli/10000/10743_points_lead_V6.atr",
    "bytes": 3540,
    "sha256": "9415b8193072a19e53b43c4f1107b9425176199d6aec657630780e92c1d12acb",
    "official_verified": true,
    "status": "ok"
  },
  {
    "dataset": "plus",
    "path": "fiducial_points/ecgdeli/18000/18416_points_lead_V6.atr",
    "url": "https://physionet.org/files/ptb-xl-plus/1.0.1/fiducial_points/ecgdeli/18000/18416_points_lead_V6.atr",
    "bytes": 2922,
    "sha256": "427511f6423133651694b3ed45e161fc03191dc4c3a051ed9c3074f3b9e38948",
    "official_verified": true,
    "status": "ok"
  },
  {
    "dataset": "ptbxl",
    "path": "records500/12000/12679_hr.hea",
    "url": "https://physionet.org/files/ptb-xl/1.0.3/records500/12000/12679_hr.hea",
    "bytes": 608,
    "sha256": "3b7f1c99c8ddb02b0d968e7fdc22cd9501e641e7c9056fde95ceff1205498838",
    "official_verified": true,
    "status": "ok"
  },
  {
    "dataset": "ptbxl",
    "path": "records500/10000/10743_hr.dat",
    "url": "https://physionet.org/files/ptb-xl/1.0.3/records500/10000/10743_hr.dat",
    "bytes": 120000,
    "sha256": "59b49cc4b214a47ba9583255d1188c2979967928697f3effb8e96753039f8050",
    "official_verified": true,
    "status": "ok"
  },
  {
    "dataset": "ptbxl",
    "path": "records500/18000/18416_hr.dat",
    "url": "https://physionet.org/files/ptb-xl/1.0.3/records500/18000/18416_hr.dat",
    "bytes": 120000,
    "sha256": "c090eefee6918e3cf045639f33d14497d12d841197db8d53c0eaa075d0b0f788",
    "official_verified": true,
    "status": "ok"
  },
  {
    "dataset": "plus",
    "path": "fiducial_points/ecgdeli/12000/12679_points_lead_V1.atr",
    "url": "https://physionet.org/files/ptb-xl-plus/1.0.1/fiducial_points/ecgdeli/12000/12679_points_lead_V1.atr",
    "bytes": 2716,
    "sha256": "1ba5f17bf8dae762dfe8ce3275375b20afbe81c053c86f468ff7006199677f2f",
    "official_verified": true,
    "status": "ok"
  },
  {
    "dataset": "ptbxl",
    "path": "records500/12000/12679_hr.dat",
    "url": "https://physionet.org/files/ptb-xl/1.0.3/records500/12000/12679_hr.dat",
    "bytes": 120000,
    "sha256": "c8a40e8db93ebaedce841fa52474d56a68c38be346ccc5f0817d994b70ec129b",
    "official_verified": true,
    "status": "ok"
  },
  {
    "dataset": "plus",
    "path": "fiducial_points/ecgdeli/13000/13143_points_lead_V1.atr",
    "url": "https://physionet.org/files/ptb-xl-plus/1.0.1/fiducial_points/ecgdeli/13000/13143_points_lead_V1.atr",
    "bytes": 3746,
    "sha256": "41a1ee696ecbb3665a2d65cec5b5ee5b688c735a44c5a93914043656a4c4b803",
    "official_verified": true,
    "status": "ok"
  },
  {
    "dataset": "plus",
    "path": "fiducial_points/ecgdeli/13000/13143_points_lead_V6.atr",
    "url": "https://physionet.org/files/ptb-xl-plus/1.0.1/fiducial_points/ecgdeli/13000/13143_points_lead_V6.atr",
    "bytes": 3746,
    "sha256": "3f527f56a81f1095d9c2f36e8e9e66c09e2d4cca8a484c1773b76b6321196007",
    "official_verified": true,
    "status": "ok"
  },
  {
    "dataset": "ptbxl",
    "path": "records500/02000/02938_hr.hea",
    "url": "https://physionet.org/files/ptb-xl/1.0.3/records500/02000/02938_hr.hea",
    "bytes": 610,
    "sha256": "0d14ce566328c5a2b751797b1906fd9c1a6dae6057b76a681227fc4945f8e7bc",
    "official_verified": true,
    "status": "ok"
  },
  {
    "dataset": "plus",
    "path": "fiducial_points/ecgdeli/12000/12679_points_lead_V6.atr",
    "url": "https://physionet.org/files/ptb-xl-plus/1.0.1/fiducial_points/ecgdeli/12000/12679_points_lead_V6.atr",
    "bytes": 2716,
    "sha256": "14505ab3fe616c9cd18169ac830f8f9c3c993cf9d87d1e9368f850a3bf72409c",
    "official_verified": true,
    "status": "ok"
  },
  {
    "dataset": "ptbxl",
    "path": "records500/13000/13143_hr.hea",
    "url": "https://physionet.org/files/ptb-xl/1.0.3/records500/13000/13143_hr.hea",
    "bytes": 608,
    "sha256": "ea611621a384030535352a1e2a052b7bad5b3621e2f32491c215cf281231d4c7",
    "official_verified": true,
    "status": "ok"
  },
  {
    "dataset": "plus",
    "path": "fiducial_points/ecgdeli/02000/02938_points_lead_V6.atr",
    "url": "https://physionet.org/files/ptb-xl-plus/1.0.1/fiducial_points/ecgdeli/02000/02938_points_lead_V6.atr",
    "bytes": 2098,
    "sha256": "5069eeecf3bccc7404e7b8147e70407f5f3679e7f67a52e0327e574266d9a0b7",
    "official_verified": true,
    "status": "ok"
  },
  {
    "dataset": "plus",
    "path": "fiducial_points/ecgdeli/02000/02938_points_lead_V1.atr",
    "url": "https://physionet.org/files/ptb-xl-plus/1.0.1/fiducial_points/ecgdeli/02000/02938_points_lead_V1.atr",
    "bytes": 2098,
    "sha256": "8c350e4ab2f75ff6b5de2a064cb47c8f967ec9098daf4fc2288ac460c5664c93",
    "official_verified": true,
    "status": "ok"
  },
  {
    "dataset": "ptbxl",
    "path": "records500/13000/13143_hr.dat",
    "url": "https://physionet.org/files/ptb-xl/1.0.3/records500/13000/13143_hr.dat",
    "bytes": 120000,
    "sha256": "6cf1624d1044da6e8f6bbb583d2b369c7bdf3213fafab944848419fc85adfaa3",
    "official_verified": true,
    "status": "ok"
  },
  {
    "dataset": "plus",
    "path": "fiducial_points/ecgdeli/14000/14071_points_lead_V1.atr",
    "url": "https://physionet.org/files/ptb-xl-plus/1.0.1/fiducial_points/ecgdeli/14000/14071_points_lead_V1.atr",
    "bytes": 2922,
    "sha256": "7b5e28deea399c97ffa6d6afb8b2c561a332a4834b5e4d71042dec19bea48f7e",
    "official_verified": true,
    "status": "ok"
  },
  {
    "dataset": "ptbxl",
    "path": "records500/02000/02938_hr.dat",
    "url": "https://physionet.org/files/ptb-xl/1.0.3/records500/02000/02938_hr.dat",
    "bytes": 120000,
    "sha256": "d1f06242c8fd5efad8f1336815cacd8c15a8d20feb38f6a8fdc71981498e5551",
    "official_verified": true,
    "status": "ok"
  },
  {
    "dataset": "plus",
    "path": "fiducial_points/ecgdeli/00000/00252_points_lead_V6.atr",
    "url": "https://physionet.org/files/ptb-xl-plus/1.0.1/fiducial_points/ecgdeli/00000/00252_points_lead_V6.atr",
    "bytes": 2716,
    "sha256": "5999deecd7b3da5f10d36b31c610748e9972d9de21bdb399c13614bb7f7406cc",
    "official_verified": true,
    "status": "ok"
  },
  {
    "dataset": "plus",
    "path": "fiducial_points/ecgdeli/14000/14071_points_lead_V6.atr",
    "url": "https://physionet.org/files/ptb-xl-plus/1.0.1/fiducial_points/ecgdeli/14000/14071_points_lead_V6.atr",
    "bytes": 2922,
    "sha256": "bc5c632401594a40ec08330f9a9d7065b3c862c7e2b933481983b3e67fdd3fb8",
    "official_verified": true,
    "status": "ok"
  },
  {
    "dataset": "ptbxl",
    "path": "records500/00000/00252_hr.hea",
    "url": "https://physionet.org/files/ptb-xl/1.0.3/records500/00000/00252_hr.hea",
    "bytes": 609,
    "sha256": "4913e23a0592c294580aab74b46ed66021df6028b06c5964bbf7c0e36d0d717c",
    "official_verified": true,
    "status": "ok"
  },
  {
    "dataset": "ptbxl",
    "path": "records500/14000/14071_hr.hea",
    "url": "https://physionet.org/files/ptb-xl/1.0.3/records500/14000/14071_hr.hea",
    "bytes": 610,
    "sha256": "f105d5b2eee7cfb4153fc49ef16fabe6d954c3dfc062e0b274eaf12fd574213b",
    "official_verified": true,
    "status": "ok"
  },
  {
    "dataset": "plus",
    "path": "fiducial_points/ecgdeli/01000/01857_points_lead_V1.atr",
    "url": "https://physionet.org/files/ptb-xl-plus/1.0.1/fiducial_points/ecgdeli/01000/01857_points_lead_V1.atr",
    "bytes": 2098,
    "sha256": "ba333570537817f79fdf4feaecb5db1b5dfd219b4700248def72188925245117",
    "official_verified": true,
    "status": "ok"
  },
  {
    "dataset": "plus",
    "path": "fiducial_points/ecgdeli/00000/00252_points_lead_V1.atr",
    "url": "https://physionet.org/files/ptb-xl-plus/1.0.1/fiducial_points/ecgdeli/00000/00252_points_lead_V1.atr",
    "bytes": 2716,
    "sha256": "9f3d57b7cfd08f46f251944bcd4fd054149cd6dd2eed19b511fea08ebcc40cc8",
    "official_verified": true,
    "status": "ok"
  },
  {
    "dataset": "ptbxl",
    "path": "records500/14000/14071_hr.dat",
    "url": "https://physionet.org/files/ptb-xl/1.0.3/records500/14000/14071_hr.dat",
    "bytes": 120000,
    "sha256": "3a16859c0570f975ab0c573fa3c1873cb7600818be08eaab415e0220b5791325",
    "official_verified": true,
    "status": "ok"
  },
  {
    "dataset": "ptbxl",
    "path": "records500/01000/01857_hr.hea",
    "url": "https://physionet.org/files/ptb-xl/1.0.3/records500/01000/01857_hr.hea",
    "bytes": 605,
    "sha256": "800f66dd77dcb65b4b4ee2316337bd1669ffd193f186967ecb3ab802057fff2f",
    "official_verified": true,
    "status": "ok"
  },
  {
    "dataset": "ptbxl",
    "path": "records500/00000/00252_hr.dat",
    "url": "https://physionet.org/files/ptb-xl/1.0.3/records500/00000/00252_hr.dat",
    "bytes": 120000,
    "sha256": "887ab29b61997eead8bfd4302e406f5f117083e957585ce23fdba1f91a44ae33",
    "official_verified": true,
    "status": "ok"
  },
  {
    "dataset": "plus",
    "path": "fiducial_points/ecgdeli/01000/01857_points_lead_V6.atr",
    "url": "https://physionet.org/files/ptb-xl-plus/1.0.1/fiducial_points/ecgdeli/01000/01857_points_lead_V6.atr",
    "bytes": 2098,
    "sha256": "23adcc86f61d9a47b1ccb41919e2c6fb462ad8c81f48f44d001c712b5584651c",
    "official_verified": true,
    "status": "ok"
  },
  {
    "dataset": "ptbxl",
    "path": "records500/01000/01857_hr.dat",
    "url": "https://physionet.org/files/ptb-xl/1.0.3/records500/01000/01857_hr.dat",
    "bytes": 120000,
    "sha256": "3d112fb8579ef7d889c4cc1d27c3216f4258e1dd648ae3987df82fe8683d7939",
    "official_verified": true,
    "status": "ok"
  },
  {
    "dataset": "ptbxl",
    "path": "records500/01000/01617_hr.hea",
    "url": "https://physionet.org/files/ptb-xl/1.0.3/records500/01000/01617_hr.hea",
    "bytes": 612,
    "sha256": "63dd087116f24db4369a1d2347499fea6a1d840d02aab7628f2066212f3ce232",
    "official_verified": true,
    "status": "ok"
  },
  {
    "dataset": "plus",
    "path": "fiducial_points/ecgdeli/01000/01617_points_lead_V1.atr",
    "url": "https://physionet.org/files/ptb-xl-plus/1.0.1/fiducial_points/ecgdeli/01000/01617_points_lead_V1.atr",
    "bytes": 2098,
    "sha256": "14d82ac303e2c345b11f75407ae188167c986519513fc0dc4b4fd4ae8b5f93b3",
    "official_verified": true,
    "status": "ok"
  },
  {
    "dataset": "ptbxl",
    "path": "records500/01000/01741_hr.hea",
    "url": "https://physionet.org/files/ptb-xl/1.0.3/records500/01000/01741_hr.hea",
    "bytes": 603,
    "sha256": "ec16492a4a356dd8b77539033c03a66c4be7dae5a49c91090f78a411c1fb136d",
    "official_verified": true,
    "status": "ok"
  },
  {
    "dataset": "plus",
    "path": "fiducial_points/ecgdeli/01000/01617_points_lead_V6.atr",
    "url": "https://physionet.org/files/ptb-xl-plus/1.0.1/fiducial_points/ecgdeli/01000/01617_points_lead_V6.atr",
    "bytes": 2098,
    "sha256": "d01d651b613d37a468d3f81f8bece69db8d9a72c2d6ec0b610025e5798a7e2b3",
    "official_verified": true,
    "status": "ok"
  },
  {
    "dataset": "plus",
    "path": "fiducial_points/ecgdeli/01000/01741_points_lead_V1.atr",
    "url": "https://physionet.org/files/ptb-xl-plus/1.0.1/fiducial_points/ecgdeli/01000/01741_points_lead_V1.atr",
    "bytes": 2304,
    "sha256": "33f9838e0a236402e2a0b2a4bd05567c2ccd85374c3949a20763b391cce04523",
    "official_verified": true,
    "status": "ok"
  },
  {
    "dataset": "ptbxl",
    "path": "records500/04000/04225_hr.hea",
    "url": "https://physionet.org/files/ptb-xl/1.0.3/records500/04000/04225_hr.hea",
    "bytes": 603,
    "sha256": "31eef1ab6b404a069a835887b08a33892e7e3faaaba8218fb6c9c4af8dc5af25",
    "official_verified": true,
    "status": "ok"
  },
  {
    "dataset": "plus",
    "path": "fiducial_points/ecgdeli/01000/01741_points_lead_V6.atr",
    "url": "https://physionet.org/files/ptb-xl-plus/1.0.1/fiducial_points/ecgdeli/01000/01741_points_lead_V6.atr",
    "bytes": 2304,
    "sha256": "b01f5826b4f0ecca7575cf13c0599b97b86c5abf58243a488354344c0829e0ef",
    "official_verified": true,
    "status": "ok"
  },
  {
    "dataset": "plus",
    "path": "fiducial_points/ecgdeli/04000/04225_points_lead_V6.atr",
    "url": "https://physionet.org/files/ptb-xl-plus/1.0.1/fiducial_points/ecgdeli/04000/04225_points_lead_V6.atr",
    "bytes": 2716,
    "sha256": "cf9857de31f1e5983b7426466eea0446d4159dc3141feea6fac6eba7bc6ff854",
    "official_verified": true,
    "status": "ok"
  },
  {
    "dataset": "ptbxl",
    "path": "records500/01000/01617_hr.dat",
    "url": "https://physionet.org/files/ptb-xl/1.0.3/records500/01000/01617_hr.dat",
    "bytes": 120000,
    "sha256": "a0f853cc93ebb1505ce20475ced040c90a152e26fe88b82da72604b83b210631",
    "official_verified": true,
    "status": "ok"
  },
  {
    "dataset": "plus",
    "path": "fiducial_points/ecgdeli/04000/04225_points_lead_V1.atr",
    "url": "https://physionet.org/files/ptb-xl-plus/1.0.1/fiducial_points/ecgdeli/04000/04225_points_lead_V1.atr",
    "bytes": 2716,
    "sha256": "4652cad9b273ea9b979ee0ceaf0729c2397cce8cfbc6db5124f9a146394f0413",
    "official_verified": true,
    "status": "ok"
  },
  {
    "dataset": "plus",
    "path": "fiducial_points/ecgdeli/07000/07769_points_lead_V1.atr",
    "url": "https://physionet.org/files/ptb-xl-plus/1.0.1/fiducial_points/ecgdeli/07000/07769_points_lead_V1.atr",
    "bytes": 2716,
    "sha256": "8c047c5cd0da198f118026a998f17a64439f9ab5a08c329705b43aba38a084c2",
    "official_verified": true,
    "status": "ok"
  },
  {
    "dataset": "ptbxl",
    "path": "records500/07000/07769_hr.hea",
    "url": "https://physionet.org/files/ptb-xl/1.0.3/records500/07000/07769_hr.hea",
    "bytes": 611,
    "sha256": "23d90822380bd33d6cb2b90e0d6ca745ab8d59cdd676f8f51c8b182b01990437",
    "official_verified": true,
    "status": "ok"
  },
  {
    "dataset": "ptbxl",
    "path": "records500/04000/04225_hr.dat",
    "url": "https://physionet.org/files/ptb-xl/1.0.3/records500/04000/04225_hr.dat",
    "bytes": 120000,
    "sha256": "4fd868a1096fc9db97608124d4a65512b4d409853bfce2807e21ed6aa70c5818",
    "official_verified": true,
    "status": "ok"
  },
  {
    "dataset": "ptbxl",
    "path": "records500/01000/01741_hr.dat",
    "url": "https://physionet.org/files/ptb-xl/1.0.3/records500/01000/01741_hr.dat",
    "bytes": 120000,
    "sha256": "2a26bed85610b41ca1aded979d54c8ed3f075ab7ac5900b2d1797cb585ee8711",
    "official_verified": true,
    "status": "ok"
  },
  {
    "dataset": "plus",
    "path": "fiducial_points/ecgdeli/07000/07769_points_lead_V6.atr",
    "url": "https://physionet.org/files/ptb-xl-plus/1.0.1/fiducial_points/ecgdeli/07000/07769_points_lead_V6.atr",
    "bytes": 2716,
    "sha256": "cdaa48e4724527419e9f32154421eb3ceeb68a2d62679d041dd8e63ec3def22a",
    "official_verified": true,
    "status": "ok"
  },
  {
    "dataset": "ptbxl",
    "path": "records500/00000/00911_hr.hea",
    "url": "https://physionet.org/files/ptb-xl/1.0.3/records500/00000/00911_hr.hea",
    "bytes": 603,
    "sha256": "d44de20f29b267fa0ec3dacfb83b5387d28bf10bd72c4a07336f086044e78bdb",
    "official_verified": true,
    "status": "ok"
  },
  {
    "dataset": "ptbxl",
    "path": "records500/02000/02602_hr.hea",
    "url": "https://physionet.org/files/ptb-xl/1.0.3/records500/02000/02602_hr.hea",
    "bytes": 616,
    "sha256": "e771cfd2e72642812fa68e3cb4ae24b5adf1d6848ed3aa1d64f7621a9307c267",
    "official_verified": true,
    "status": "ok"
  },
  {
    "dataset": "ptbxl",
    "path": "records500/07000/07769_hr.dat",
    "url": "https://physionet.org/files/ptb-xl/1.0.3/records500/07000/07769_hr.dat",
    "bytes": 120000,
    "sha256": "e1cea1a3f3a65e731f1268d22b87b67fd9cdf4062b6fc8974a63c3428787a85e",
    "official_verified": true,
    "status": "ok"
  },
  {
    "dataset": "ptbxl",
    "path": "records500/00000/00911_hr.dat",
    "url": "https://physionet.org/files/ptb-xl/1.0.3/records500/00000/00911_hr.dat",
    "bytes": 120000,
    "sha256": "a6169cb4d558eea15407b82432a56751efd574b13aa7c884ad19836494b2a031",
    "official_verified": true,
    "status": "ok"
  },
  {
    "dataset": "plus",
    "path": "fiducial_points/ecgdeli/02000/02602_points_lead_V6.atr",
    "url": "https://physionet.org/files/ptb-xl-plus/1.0.1/fiducial_points/ecgdeli/02000/02602_points_lead_V6.atr",
    "bytes": 2304,
    "sha256": "926a156752d7155072dcf41587af99df5f4aa864de558ebaff36a9cc4837c94f",
    "official_verified": true,
    "status": "ok"
  },
  {
    "dataset": "ptbxl",
    "path": "records500/02000/02602_hr.dat",
    "url": "https://physionet.org/files/ptb-xl/1.0.3/records500/02000/02602_hr.dat",
    "bytes": 120000,
    "sha256": "ce4e99d503b100e39c91587db41062fa012a6e2be5a8fa354c9085d0dfed5546",
    "official_verified": true,
    "status": "ok"
  },
  {
    "dataset": "plus",
    "path": "fiducial_points/ecgdeli/02000/02602_points_lead_V1.atr",
    "url": "https://physionet.org/files/ptb-xl-plus/1.0.1/fiducial_points/ecgdeli/02000/02602_points_lead_V1.atr",
    "bytes": 2304,
    "sha256": "2e8b4f3f5068b8338d9f8d64ce68f7ef18a0a9868ea346b311567ba992e36edf",
    "official_verified": true,
    "status": "ok"
  },
  {
    "dataset": "ptbxl",
    "path": "records500/03000/03585_hr.hea",
    "url": "https://physionet.org/files/ptb-xl/1.0.3/records500/03000/03585_hr.hea",
    "bytes": 616,
    "sha256": "a46bda0eec7e4ac1ef9daba87b0c5f667dd438bcdba0a9dcb729c17f4627c99e",
    "official_verified": true,
    "status": "ok"
  },
  {
    "dataset": "plus",
    "path": "fiducial_points/ecgdeli/00000/00911_points_lead_V6.atr",
    "url": "https://physionet.org/files/ptb-xl-plus/1.0.1/fiducial_points/ecgdeli/00000/00911_points_lead_V6.atr",
    "bytes": 2304,
    "sha256": "04f8d1c9d98b77e7d68def0cdbd646a2291c947dec48dd6c1e53d08d0212f99f",
    "official_verified": true,
    "status": "ok"
  },
  {
    "dataset": "plus",
    "path": "fiducial_points/ecgdeli/00000/00911_points_lead_V1.atr",
    "url": "https://physionet.org/files/ptb-xl-plus/1.0.1/fiducial_points/ecgdeli/00000/00911_points_lead_V1.atr",
    "bytes": 2304,
    "sha256": "304bcb7b9c201161e735fbd7fcdebe289d19f14f8c09b335d14e6d43de682bbb",
    "official_verified": true,
    "status": "ok"
  },
  {
    "dataset": "ptbxl",
    "path": "records500/04000/04175_hr.hea",
    "url": "https://physionet.org/files/ptb-xl/1.0.3/records500/04000/04175_hr.hea",
    "bytes": 610,
    "sha256": "d2c12f2ec9bb9da69bf264a331596e1c96603c5ba94fe8465ee6e9e7faa403d4",
    "official_verified": true,
    "status": "ok"
  },
  {
    "dataset": "plus",
    "path": "fiducial_points/ecgdeli/04000/04175_points_lead_V1.atr",
    "url": "https://physionet.org/files/ptb-xl-plus/1.0.1/fiducial_points/ecgdeli/04000/04175_points_lead_V1.atr",
    "bytes": 2510,
    "sha256": "13b3d2030bae80a53716c7006bddb942a307e4f77ed36858801ced1e3722e075",
    "official_verified": true,
    "status": "ok"
  },
  {
    "dataset": "ptbxl",
    "path": "records500/03000/03585_hr.dat",
    "url": "https://physionet.org/files/ptb-xl/1.0.3/records500/03000/03585_hr.dat",
    "bytes": 120000,
    "sha256": "9bf9be60931afa7233ca5193c2ce08683eeca2b9e12cfb778ea8289b94ead8b0",
    "official_verified": true,
    "status": "ok"
  },
  {
    "dataset": "plus",
    "path": "fiducial_points/ecgdeli/04000/04175_points_lead_V6.atr",
    "url": "https://physionet.org/files/ptb-xl-plus/1.0.1/fiducial_points/ecgdeli/04000/04175_points_lead_V6.atr",
    "bytes": 2510,
    "sha256": "06e8b912f16e8a185b48d63b1e452e676c9d7d0212b05b702b2234e983d8f51c",
    "official_verified": true,
    "status": "ok"
  },
  {
    "dataset": "ptbxl",
    "path": "records500/04000/04175_hr.dat",
    "url": "https://physionet.org/files/ptb-xl/1.0.3/records500/04000/04175_hr.dat",
    "bytes": 120000,
    "sha256": "71b77cacd5b37b04fe568c3aeb423b6a03535f466a4fadfaf4c1a756d0699e6d",
    "official_verified": true,
    "status": "ok"
  },
  {
    "dataset": "plus",
    "path": "fiducial_points/ecgdeli/03000/03585_points_lead_V1.atr",
    "url": "https://physionet.org/files/ptb-xl-plus/1.0.1/fiducial_points/ecgdeli/03000/03585_points_lead_V1.atr",
    "bytes": 2098,
    "sha256": "866baba447021c9aa2a0ab42b4da863d725f853bb4b617e15a78bdb2bd8482d0",
    "official_verified": true,
    "status": "ok"
  },
  {
    "dataset": "ptbxl",
    "path": "records500/13000/13035_hr.hea",
    "url": "https://physionet.org/files/ptb-xl/1.0.3/records500/13000/13035_hr.hea",
    "bytes": 617,
    "sha256": "f489f78b06fb2da1a553fe156619a61b2c6f0bc6791da3148d2ca72bb5bd693a",
    "official_verified": true,
    "status": "ok"
  },
  {
    "dataset": "plus",
    "path": "fiducial_points/ecgdeli/03000/03585_points_lead_V6.atr",
    "url": "https://physionet.org/files/ptb-xl-plus/1.0.1/fiducial_points/ecgdeli/03000/03585_points_lead_V6.atr",
    "bytes": 2098,
    "sha256": "a3531174cb8c2435d07591a633c84eb2a779581fe9472881c7c40a1355d02a23",
    "official_verified": true,
    "status": "ok"
  },
  {
    "dataset": "plus",
    "path": "fiducial_points/ecgdeli/13000/13035_points_lead_V1.atr",
    "url": "https://physionet.org/files/ptb-xl-plus/1.0.1/fiducial_points/ecgdeli/13000/13035_points_lead_V1.atr",
    "bytes": 2098,
    "sha256": "d9b2a9ffdce399bb7ca8bc731a2d508ebdb6923ed7ccecc43404da32256a8709",
    "official_verified": true,
    "status": "ok"
  },
  {
    "dataset": "ptbxl",
    "path": "records500/04000/04785_hr.hea",
    "url": "https://physionet.org/files/ptb-xl/1.0.3/records500/04000/04785_hr.hea",
    "bytes": 612,
    "sha256": "c3c6ffcc6915cfbf000e2e017a077c827ed4a007a64b735e58842d1947d6631d",
    "official_verified": true,
    "status": "ok"
  },
  {
    "dataset": "ptbxl",
    "path": "records500/04000/04785_hr.dat",
    "url": "https://physionet.org/files/ptb-xl/1.0.3/records500/04000/04785_hr.dat",
    "bytes": 120000,
    "sha256": "3005f852c40b0a5846cdaecd4abb13026b14324857064c2ceaa7483bdb89baa5",
    "official_verified": true,
    "status": "ok"
  },
  {
    "dataset": "plus",
    "path": "fiducial_points/ecgdeli/13000/13035_points_lead_V6.atr",
    "url": "https://physionet.org/files/ptb-xl-plus/1.0.1/fiducial_points/ecgdeli/13000/13035_points_lead_V6.atr",
    "bytes": 2098,
    "sha256": "2314b1f395cba87856f6a637ec4ed04837fb0bf8cb6d9f0f79f1a9317985ab62",
    "official_verified": true,
    "status": "ok"
  },
  {
    "dataset": "ptbxl",
    "path": "records500/06000/06295_hr.hea",
    "url": "https://physionet.org/files/ptb-xl/1.0.3/records500/06000/06295_hr.hea",
    "bytes": 606,
    "sha256": "3adffdbc88ea276518d863701913d40ef229572f50ffc2c8e734a8950cbdcee9",
    "official_verified": true,
    "status": "ok"
  },
  {
    "dataset": "plus",
    "path": "fiducial_points/ecgdeli/04000/04785_points_lead_V1.atr",
    "url": "https://physionet.org/files/ptb-xl-plus/1.0.1/fiducial_points/ecgdeli/04000/04785_points_lead_V1.atr",
    "bytes": 3334,
    "sha256": "07e7f8c9a9731643af26fd09b4b8a82c9a0141c8357798fbd4cdf0f83ad820bd",
    "official_verified": true,
    "status": "ok"
  },
  {
    "dataset": "ptbxl",
    "path": "records500/13000/13035_hr.dat",
    "url": "https://physionet.org/files/ptb-xl/1.0.3/records500/13000/13035_hr.dat",
    "bytes": 120000,
    "sha256": "6f73fc712d7d42ebfc84db39551c8d38de3e51b37478a3bf4981e6e7b19b00e1",
    "official_verified": true,
    "status": "ok"
  },
  {
    "dataset": "plus",
    "path": "fiducial_points/ecgdeli/04000/04785_points_lead_V6.atr",
    "url": "https://physionet.org/files/ptb-xl-plus/1.0.1/fiducial_points/ecgdeli/04000/04785_points_lead_V6.atr",
    "bytes": 3334,
    "sha256": "6f050e05524fa36fbedb3a9a783ebe93692d669c327c7a43734b2a3175f9e535",
    "official_verified": true,
    "status": "ok"
  },
  {
    "dataset": "plus",
    "path": "fiducial_points/ecgdeli/06000/06295_points_lead_V6.atr",
    "url": "https://physionet.org/files/ptb-xl-plus/1.0.1/fiducial_points/ecgdeli/06000/06295_points_lead_V6.atr",
    "bytes": 2510,
    "sha256": "516e70cff8fc5307e35e4e69a0708f55e5c75ce4520e7acf0223084127020330",
    "official_verified": true,
    "status": "ok"
  },
  {
    "dataset": "plus",
    "path": "fiducial_points/ecgdeli/09000/09732_points_lead_V1.atr",
    "url": "https://physionet.org/files/ptb-xl-plus/1.0.1/fiducial_points/ecgdeli/09000/09732_points_lead_V1.atr",
    "bytes": 2304,
    "sha256": "d6f64abdb16ec70baa725d5af26287accc9f67589443f38c2fcea2c730ed21e1",
    "official_verified": true,
    "status": "ok"
  },
  {
    "dataset": "ptbxl",
    "path": "records500/09000/09732_hr.hea",
    "url": "https://physionet.org/files/ptb-xl/1.0.3/records500/09000/09732_hr.hea",
    "bytes": 616,
    "sha256": "2dabf6778063be3c88313b756b3f71d1168b683d96d7d84a7165cce0de70ca46",
    "official_verified": true,
    "status": "ok"
  },
  {
    "dataset": "ptbxl",
    "path": "records500/06000/06295_hr.dat",
    "url": "https://physionet.org/files/ptb-xl/1.0.3/records500/06000/06295_hr.dat",
    "bytes": 120000,
    "sha256": "c73b2c799c32977496eef5361a7da90bc211a75c4a095050e734ae29e055e12a",
    "official_verified": true,
    "status": "ok"
  },
  {
    "dataset": "plus",
    "path": "fiducial_points/ecgdeli/06000/06295_points_lead_V1.atr",
    "url": "https://physionet.org/files/ptb-xl-plus/1.0.1/fiducial_points/ecgdeli/06000/06295_points_lead_V1.atr",
    "bytes": 2510,
    "sha256": "7b4abb22cf02e97dadb4b13fc21f4dc059c0c0a9d34bad044438f1438075cd20",
    "official_verified": true,
    "status": "ok"
  },
  {
    "dataset": "ptbxl",
    "path": "records500/18000/18019_hr.hea",
    "url": "https://physionet.org/files/ptb-xl/1.0.3/records500/18000/18019_hr.hea",
    "bytes": 603,
    "sha256": "fd51a39e9ba585597b53f19920a7086e6170bb2bf8c9a3e1336594cab10932c3",
    "official_verified": true,
    "status": "ok"
  },
  {
    "dataset": "ptbxl",
    "path": "records500/09000/09732_hr.dat",
    "url": "https://physionet.org/files/ptb-xl/1.0.3/records500/09000/09732_hr.dat",
    "bytes": 120000,
    "sha256": "9253fd4147e22485ec53400d7ad680cae13844575bfd9065de23ab7e4bb7f14a",
    "official_verified": true,
    "status": "ok"
  },
  {
    "dataset": "plus",
    "path": "fiducial_points/ecgdeli/09000/09732_points_lead_V6.atr",
    "url": "https://physionet.org/files/ptb-xl-plus/1.0.1/fiducial_points/ecgdeli/09000/09732_points_lead_V6.atr",
    "bytes": 2304,
    "sha256": "5bedd98b09ce6f78a6f33f06ff3211e782e9dc5b53cd8a5805430e914bad5c9a",
    "official_verified": true,
    "status": "ok"
  },
  {
    "dataset": "plus",
    "path": "fiducial_points/ecgdeli/18000/18019_points_lead_V1.atr",
    "url": "https://physionet.org/files/ptb-xl-plus/1.0.1/fiducial_points/ecgdeli/18000/18019_points_lead_V1.atr",
    "bytes": 2098,
    "sha256": "b4ba8e53de83c4ca68319f0d5395aa84b8dc96e4a0afd148cbdadcf3c43e577c",
    "official_verified": true,
    "status": "ok"
  },
  {
    "dataset": "plus",
    "path": "fiducial_points/ecgdeli/05000/05337_points_lead_V6.atr",
    "url": "https://physionet.org/files/ptb-xl-plus/1.0.1/fiducial_points/ecgdeli/05000/05337_points_lead_V6.atr",
    "bytes": 2098,
    "sha256": "8778a3e54b54f2494a598c7d8b8741664144cdff4793d8c6dff8e9d25225f762",
    "official_verified": true,
    "status": "ok"
  },
  {
    "dataset": "plus",
    "path": "fiducial_points/ecgdeli/05000/05337_points_lead_V1.atr",
    "url": "https://physionet.org/files/ptb-xl-plus/1.0.1/fiducial_points/ecgdeli/05000/05337_points_lead_V1.atr",
    "bytes": 2098,
    "sha256": "14bbed581ad7c85a960853bac138c70e533f10068a346e8a70c9a7d2f6d9ff4a",
    "official_verified": true,
    "status": "ok"
  },
  {
    "dataset": "plus",
    "path": "fiducial_points/ecgdeli/18000/18019_points_lead_V6.atr",
    "url": "https://physionet.org/files/ptb-xl-plus/1.0.1/fiducial_points/ecgdeli/18000/18019_points_lead_V6.atr",
    "bytes": 2098,
    "sha256": "0e0b55a4f68fb836749cc068ae00d3bc6c06d609ab7c98d281a6c772f9b53939",
    "official_verified": true,
    "status": "ok"
  },
  {
    "dataset": "ptbxl",
    "path": "records500/05000/05337_hr.hea",
    "url": "https://physionet.org/files/ptb-xl/1.0.3/records500/05000/05337_hr.hea",
    "bytes": 597,
    "sha256": "b99ec6a0466dbdd6e7aeac6488c9fc99f11573a823dddbc35a926da05b8548b8",
    "official_verified": true,
    "status": "ok"
  },
  {
    "dataset": "ptbxl",
    "path": "records500/08000/08242_hr.hea",
    "url": "https://physionet.org/files/ptb-xl/1.0.3/records500/08000/08242_hr.hea",
    "bytes": 598,
    "sha256": "295040aaa82d31f9a8cf8bdfc04097c8da2ab87fcd9242c7cf7a8a6e64aa23bd",
    "official_verified": true,
    "status": "ok"
  },
  {
    "dataset": "ptbxl",
    "path": "records500/18000/18019_hr.dat",
    "url": "https://physionet.org/files/ptb-xl/1.0.3/records500/18000/18019_hr.dat",
    "bytes": 120000,
    "sha256": "9ab61ccee6be0889e2698a2b269e0a03f1cf90b417435372c7167c8811c78a24",
    "official_verified": true,
    "status": "ok"
  },
  {
    "dataset": "ptbxl",
    "path": "records500/08000/08242_hr.dat",
    "url": "https://physionet.org/files/ptb-xl/1.0.3/records500/08000/08242_hr.dat",
    "bytes": 120000,
    "sha256": "d23530d24038f1e13f825aca872d5517f4aba7e9b61074e73715d4aea7df8049",
    "official_verified": true,
    "status": "ok"
  },
  {
    "dataset": "ptbxl",
    "path": "records500/05000/05337_hr.dat",
    "url": "https://physionet.org/files/ptb-xl/1.0.3/records500/05000/05337_hr.dat",
    "bytes": 120000,
    "sha256": "962f373360f8ca127f3df84e8b8a025f06142d583f9afc046aa0878d0deb8883",
    "official_verified": true,
    "status": "ok"
  },
  {
    "dataset": "plus",
    "path": "fiducial_points/ecgdeli/10000/10181_points_lead_V1.atr",
    "url": "https://physionet.org/files/ptb-xl-plus/1.0.1/fiducial_points/ecgdeli/10000/10181_points_lead_V1.atr",
    "bytes": 1892,
    "sha256": "6daa18dc7409394c85d9166723ca2e2e4208f0e91ecedcc612c701313dcc32aa",
    "official_verified": true,
    "status": "ok"
  },
  {
    "dataset": "plus",
    "path": "fiducial_points/ecgdeli/08000/08242_points_lead_V1.atr",
    "url": "https://physionet.org/files/ptb-xl-plus/1.0.1/fiducial_points/ecgdeli/08000/08242_points_lead_V1.atr",
    "bytes": 1892,
    "sha256": "e1cbeffad9207719590ccedeca256f070622a0e16b792dc2f9b3f6f7de5aadb0",
    "official_verified": true,
    "status": "ok"
  },
  {
    "dataset": "ptbxl",
    "path": "records500/10000/10660_hr.hea",
    "url": "https://physionet.org/files/ptb-xl/1.0.3/records500/10000/10660_hr.hea",
    "bytes": 603,
    "sha256": "0d4e5a5177532c02110a1eba982ed86a5729663750e161e71a003d6e72c65068",
    "official_verified": true,
    "status": "ok"
  },
  {
    "dataset": "plus",
    "path": "fiducial_points/ecgdeli/10000/10660_points_lead_V1.atr",
    "url": "https://physionet.org/files/ptb-xl-plus/1.0.1/fiducial_points/ecgdeli/10000/10660_points_lead_V1.atr",
    "bytes": 2098,
    "sha256": "9d547fc8aebf1f81028a97c991df3e2f04af164e3c4012b1d4fd9e72d270d106",
    "official_verified": true,
    "status": "ok"
  },
  {
    "dataset": "ptbxl",
    "path": "records500/10000/10181_hr.hea",
    "url": "https://physionet.org/files/ptb-xl/1.0.3/records500/10000/10181_hr.hea",
    "bytes": 608,
    "sha256": "6b0a0555c281b86a88378dc30916c5f21a07c2010eeb270c2994ee4f06bda379",
    "official_verified": true,
    "status": "ok"
  },
  {
    "dataset": "plus",
    "path": "fiducial_points/ecgdeli/10000/10181_points_lead_V6.atr",
    "url": "https://physionet.org/files/ptb-xl-plus/1.0.1/fiducial_points/ecgdeli/10000/10181_points_lead_V6.atr",
    "bytes": 1892,
    "sha256": "e197f3d87161d4402f284baa1f1d2e34e997cf2943f329edee6309ca18cd46b6",
    "official_verified": true,
    "status": "ok"
  },
  {
    "dataset": "ptbxl",
    "path": "records500/10000/10181_hr.dat",
    "url": "https://physionet.org/files/ptb-xl/1.0.3/records500/10000/10181_hr.dat",
    "bytes": 120000,
    "sha256": "7b35c722ad9bc0ca33284edbef0c091bae61e22c6ae79ea30d94ce31fa23c15b",
    "official_verified": true,
    "status": "ok"
  },
  {
    "dataset": "plus",
    "path": "fiducial_points/ecgdeli/08000/08242_points_lead_V6.atr",
    "url": "https://physionet.org/files/ptb-xl-plus/1.0.1/fiducial_points/ecgdeli/08000/08242_points_lead_V6.atr",
    "bytes": 1892,
    "sha256": "5ffdb50896155825d181a69e5b6875fd9098bc6b85181cecc3216bbe6337ddc6",
    "official_verified": true,
    "status": "ok"
  },
  {
    "dataset": "ptbxl",
    "path": "records500/03000/03507_hr.hea",
    "url": "https://physionet.org/files/ptb-xl/1.0.3/records500/03000/03507_hr.hea",
    "bytes": 610,
    "sha256": "f4646fdcdc36d95e908842e90c25da628312abe77318c979768a8ae3eed60de3",
    "official_verified": true,
    "status": "ok"
  },
  {
    "dataset": "plus",
    "path": "fiducial_points/ecgdeli/10000/10660_points_lead_V6.atr",
    "url": "https://physionet.org/files/ptb-xl-plus/1.0.1/fiducial_points/ecgdeli/10000/10660_points_lead_V6.atr",
    "bytes": 2098,
    "sha256": "2db5d8b739f4133636b62b9078e3ce314677dcca836b49f0e07a14711eac36fb",
    "official_verified": true,
    "status": "ok"
  },
  {
    "dataset": "plus",
    "path": "fiducial_points/ecgdeli/03000/03507_points_lead_V1.atr",
    "url": "https://physionet.org/files/ptb-xl-plus/1.0.1/fiducial_points/ecgdeli/03000/03507_points_lead_V1.atr",
    "bytes": 1686,
    "sha256": "cebc2184450d412a354bd5892bc5157fa6cb39b31617345b657d1206edf16ce0",
    "official_verified": true,
    "status": "ok"
  },
  {
    "dataset": "ptbxl",
    "path": "records500/19000/19164_hr.hea",
    "url": "https://physionet.org/files/ptb-xl/1.0.3/records500/19000/19164_hr.hea",
    "bytes": 605,
    "sha256": "ac38c5cd177822f80056b20c810e273acc32c1aed14ea8a3d7ae7d5852207318",
    "official_verified": true,
    "status": "ok"
  },
  {
    "dataset": "ptbxl",
    "path": "records500/19000/19164_hr.dat",
    "url": "https://physionet.org/files/ptb-xl/1.0.3/records500/19000/19164_hr.dat",
    "bytes": 120000,
    "sha256": "53d7598fd81bb25eaff245446939d7c2407474f09d676270559ec869e44424d9",
    "official_verified": true,
    "status": "ok"
  },
  {
    "dataset": "plus",
    "path": "fiducial_points/ecgdeli/03000/03507_points_lead_V6.atr",
    "url": "https://physionet.org/files/ptb-xl-plus/1.0.1/fiducial_points/ecgdeli/03000/03507_points_lead_V6.atr",
    "bytes": 1686,
    "sha256": "d3ce6bcc40eb68738f7026dfc6410872180894db8b5da4ad993e2c7d9cc39fea",
    "official_verified": true,
    "status": "ok"
  },
  {
    "dataset": "ptbxl",
    "path": "records500/10000/10660_hr.dat",
    "url": "https://physionet.org/files/ptb-xl/1.0.3/records500/10000/10660_hr.dat",
    "bytes": 120000,
    "sha256": "c89306dd387c40c26dd27d9b4dbcc715676bef7ac45bac20f595a59154958499",
    "official_verified": true,
    "status": "ok"
  },
  {
    "dataset": "ptbxl",
    "path": "records500/03000/03507_hr.dat",
    "url": "https://physionet.org/files/ptb-xl/1.0.3/records500/03000/03507_hr.dat",
    "bytes": 120000,
    "sha256": "ee4655ca0f81a841d5f0dac99821ce45f32a564cc6051402cf1db7265b02dd63",
    "official_verified": true,
    "status": "ok"
  },
  {
    "dataset": "plus",
    "path": "fiducial_points/ecgdeli/15000/15141_points_lead_V6.atr",
    "url": "https://physionet.org/files/ptb-xl-plus/1.0.1/fiducial_points/ecgdeli/15000/15141_points_lead_V6.atr",
    "bytes": 3334,
    "sha256": "64e675aaac028b0404b6d8a242ccb1aac4a4ac34e17e3a6c995b7732bfbac671",
    "official_verified": true,
    "status": "ok"
  },
  {
    "dataset": "plus",
    "path": "fiducial_points/ecgdeli/19000/19164_points_lead_V1.atr",
    "url": "https://physionet.org/files/ptb-xl-plus/1.0.1/fiducial_points/ecgdeli/19000/19164_points_lead_V1.atr",
    "bytes": 1892,
    "sha256": "9016f7e17fac8dc9b2c7b63c5ce52f1675533400ab4abd20512ee1b841992abf",
    "official_verified": true,
    "status": "ok"
  },
  {
    "dataset": "plus",
    "path": "fiducial_points/ecgdeli/19000/19164_points_lead_V6.atr",
    "url": "https://physionet.org/files/ptb-xl-plus/1.0.1/fiducial_points/ecgdeli/19000/19164_points_lead_V6.atr",
    "bytes": 1892,
    "sha256": "e0d7163897865b84738d1376537cb76a30afe1a62ca95db8797d98c59b69b9fc",
    "official_verified": true,
    "status": "ok"
  },
  {
    "dataset": "ptbxl",
    "path": "records500/09000/09570_hr.hea",
    "url": "https://physionet.org/files/ptb-xl/1.0.3/records500/09000/09570_hr.hea",
    "bytes": 599,
    "sha256": "0aada653d913cd698a86538435e4b98800216d24cbfcc8c9a239090c976931f7",
    "official_verified": true,
    "status": "ok"
  },
  {
    "dataset": "ptbxl",
    "path": "records500/15000/15141_hr.dat",
    "url": "https://physionet.org/files/ptb-xl/1.0.3/records500/15000/15141_hr.dat",
    "bytes": 120000,
    "sha256": "b74a0461c6563b113da0c6d9e24ca15a32fec0d460ce42f92c4365179de1bfe6",
    "official_verified": true,
    "status": "ok"
  },
  {
    "dataset": "ptbxl",
    "path": "records500/15000/15141_hr.hea",
    "url": "https://physionet.org/files/ptb-xl/1.0.3/records500/15000/15141_hr.hea",
    "bytes": 613,
    "sha256": "b263f34e93bdc3da3518fcc203b3a67999aa46576d0d2444889f01020bedf977",
    "official_verified": true,
    "status": "ok"
  },
  {
    "dataset": "plus",
    "path": "fiducial_points/ecgdeli/15000/15141_points_lead_V1.atr",
    "url": "https://physionet.org/files/ptb-xl-plus/1.0.1/fiducial_points/ecgdeli/15000/15141_points_lead_V1.atr",
    "bytes": 3334,
    "sha256": "4ad0a1d44537315eec7dc9bb3a7225e3742524fe8844f0b49d2974ce967c764b",
    "official_verified": true,
    "status": "ok"
  },
  {
    "dataset": "plus",
    "path": "fiducial_points/ecgdeli/09000/09570_points_lead_V6.atr",
    "url": "https://physionet.org/files/ptb-xl-plus/1.0.1/fiducial_points/ecgdeli/09000/09570_points_lead_V6.atr",
    "bytes": 2304,
    "sha256": "f1ea2b16eb98a6fccd2982501101e2d0dde6f735049a3f182a7dbf805c06a326",
    "official_verified": true,
    "status": "ok"
  },
  {
    "dataset": "ptbxl",
    "path": "records500/04000/04556_hr.hea",
    "url": "https://physionet.org/files/ptb-xl/1.0.3/records500/04000/04556_hr.hea",
    "bytes": 610,
    "sha256": "36d11125d15a9dad42ebfe7401bfd9b168e34f31996b136b64f2bb99a047ce1e",
    "official_verified": true,
    "status": "ok"
  },
  {
    "dataset": "plus",
    "path": "fiducial_points/ecgdeli/04000/04556_points_lead_V1.atr",
    "url": "https://physionet.org/files/ptb-xl-plus/1.0.1/fiducial_points/ecgdeli/04000/04556_points_lead_V1.atr",
    "bytes": 2922,
    "sha256": "43828080620a389fd0651d7297031d74de027f05f18813162232626f2c3917cb",
    "official_verified": true,
    "status": "ok"
  },
  {
    "dataset": "ptbxl",
    "path": "records500/04000/04556_hr.dat",
    "url": "https://physionet.org/files/ptb-xl/1.0.3/records500/04000/04556_hr.dat",
    "bytes": 120000,
    "sha256": "3453c9a1f5dab1f5fa1d496196e828dfcf52ecc955131845255fb2f501c4415e",
    "official_verified": true,
    "status": "ok"
  },
  {
    "dataset": "ptbxl",
    "path": "records500/17000/17286_hr.hea",
    "url": "https://physionet.org/files/ptb-xl/1.0.3/records500/17000/17286_hr.hea",
    "bytes": 600,
    "sha256": "de369441a8d5579469b677014055e0aad0d70b41bf56b8acba3e15b084f367da",
    "official_verified": true,
    "status": "ok"
  },
  {
    "dataset": "ptbxl",
    "path": "records500/09000/09570_hr.dat",
    "url": "https://physionet.org/files/ptb-xl/1.0.3/records500/09000/09570_hr.dat",
    "bytes": 120000,
    "sha256": "e04b12f9c8f43f25dbf3bddd64e6fbd79cf6d5979d9594dc2622bbe97e9fd1fd",
    "official_verified": true,
    "status": "ok"
  },
  {
    "dataset": "plus",
    "path": "fiducial_points/ecgdeli/04000/04556_points_lead_V6.atr",
    "url": "https://physionet.org/files/ptb-xl-plus/1.0.1/fiducial_points/ecgdeli/04000/04556_points_lead_V6.atr",
    "bytes": 2922,
    "sha256": "8216d76243b9b3fcf805825f73a65628b3606962d3c1467ceaa503cb35c7a16e",
    "official_verified": true,
    "status": "ok"
  },
  {
    "dataset": "plus",
    "path": "fiducial_points/ecgdeli/17000/17286_points_lead_V1.atr",
    "url": "https://physionet.org/files/ptb-xl-plus/1.0.1/fiducial_points/ecgdeli/17000/17286_points_lead_V1.atr",
    "bytes": 1892,
    "sha256": "102b925db07a1eb4de27c4bf6c812f261550609707dc39f3b8b5b2709e7ccef2",
    "official_verified": true,
    "status": "ok"
  },
  {
    "dataset": "plus",
    "path": "fiducial_points/ecgdeli/09000/09570_points_lead_V1.atr",
    "url": "https://physionet.org/files/ptb-xl-plus/1.0.1/fiducial_points/ecgdeli/09000/09570_points_lead_V1.atr",
    "bytes": 2304,
    "sha256": "4ea3960936c148bdec643cba1ad0eef20761b5450edab94f5b9435f505597513",
    "official_verified": true,
    "status": "ok"
  },
  {
    "dataset": "plus",
    "path": "fiducial_points/ecgdeli/14000/14167_points_lead_V6.atr",
    "url": "https://physionet.org/files/ptb-xl-plus/1.0.1/fiducial_points/ecgdeli/14000/14167_points_lead_V6.atr",
    "bytes": 1686,
    "sha256": "de6a8fa9b3b528abff5ab38b6074bdb0c5666f39bb4ef3dc0a1ec585325395fd",
    "official_verified": true,
    "status": "ok"
  },
  {
    "dataset": "ptbxl",
    "path": "records500/14000/14167_hr.hea",
    "url": "https://physionet.org/files/ptb-xl/1.0.3/records500/14000/14167_hr.hea",
    "bytes": 603,
    "sha256": "8c265d3cf482043259b9ebbc155fd24a129dd4cc25706382a267e1b344df9e66",
    "official_verified": true,
    "status": "ok"
  },
  {
    "dataset": "plus",
    "path": "fiducial_points/ecgdeli/17000/17286_points_lead_V6.atr",
    "url": "https://physionet.org/files/ptb-xl-plus/1.0.1/fiducial_points/ecgdeli/17000/17286_points_lead_V6.atr",
    "bytes": 1892,
    "sha256": "d4f56f28ad51d47e8eb38fd068682ee204ef46751ca43ae8ec518b40301163fe",
    "official_verified": true,
    "status": "ok"
  },
  {
    "dataset": "plus",
    "path": "fiducial_points/ecgdeli/14000/14167_points_lead_V1.atr",
    "url": "https://physionet.org/files/ptb-xl-plus/1.0.1/fiducial_points/ecgdeli/14000/14167_points_lead_V1.atr",
    "bytes": 1686,
    "sha256": "f16939c14eeca3dfcb807f60844b36f269c0381a7ae70e39b110c902fd8da545",
    "official_verified": true,
    "status": "ok"
  },
  {
    "dataset": "ptbxl",
    "path": "records500/01000/01113_hr.hea",
    "url": "https://physionet.org/files/ptb-xl/1.0.3/records500/01000/01113_hr.hea",
    "bytes": 613,
    "sha256": "5a758afbebeb3b55b1f702fa7a94af4142dc1e24b5d106c358b075ab65379321",
    "official_verified": true,
    "status": "ok"
  },
  {
    "dataset": "ptbxl",
    "path": "records500/14000/14167_hr.dat",
    "url": "https://physionet.org/files/ptb-xl/1.0.3/records500/14000/14167_hr.dat",
    "bytes": 120000,
    "sha256": "ff8111c44777fc3bed585f3f92c8abdfee34f7478783a7cdc1a05677076c534a",
    "official_verified": true,
    "status": "ok"
  },
  {
    "dataset": "plus",
    "path": "fiducial_points/ecgdeli/04000/04137_points_lead_V1.atr",
    "url": "https://physionet.org/files/ptb-xl-plus/1.0.1/fiducial_points/ecgdeli/04000/04137_points_lead_V1.atr",
    "bytes": 1892,
    "sha256": "5280c331509fcc8718e132f2637da23ebef408ddc8f36fd2f8140a581ee2c4e8",
    "official_verified": true,
    "status": "ok"
  },
  {
    "dataset": "ptbxl",
    "path": "records500/04000/04137_hr.hea",
    "url": "https://physionet.org/files/ptb-xl/1.0.3/records500/04000/04137_hr.hea",
    "bytes": 599,
    "sha256": "405eb5b996c6008dfef1a80fc070dd99b1bebcd3baa63577e401d8f272737777",
    "official_verified": true,
    "status": "ok"
  },
  {
    "dataset": "plus",
    "path": "fiducial_points/ecgdeli/01000/01113_points_lead_V1.atr",
    "url": "https://physionet.org/files/ptb-xl-plus/1.0.1/fiducial_points/ecgdeli/01000/01113_points_lead_V1.atr",
    "bytes": 2304,
    "sha256": "3cef06989a57689317c115a8d00bea3db5bd4afdbf74ddb9e32a83e4e9c6de3e",
    "official_verified": true,
    "status": "ok"
  },
  {
    "dataset": "ptbxl",
    "path": "records500/17000/17286_hr.dat",
    "url": "https://physionet.org/files/ptb-xl/1.0.3/records500/17000/17286_hr.dat",
    "bytes": 120000,
    "sha256": "882bc578630e83686b7de8dff1d2a6190a450e8604ac261d8c28b9e236895d9a",
    "official_verified": true,
    "status": "ok"
  },
  {
    "dataset": "ptbxl",
    "path": "records500/04000/04137_hr.dat",
    "url": "https://physionet.org/files/ptb-xl/1.0.3/records500/04000/04137_hr.dat",
    "bytes": 120000,
    "sha256": "944e6617e956cbeed15f60e8985c4aef66f1af541fe10128ab70890d5e9f7946",
    "official_verified": true,
    "status": "ok"
  },
  {
    "dataset": "ptbxl",
    "path": "records500/01000/01113_hr.dat",
    "url": "https://physionet.org/files/ptb-xl/1.0.3/records500/01000/01113_hr.dat",
    "bytes": 120000,
    "sha256": "447d98e9697ed0438a0ab6f1a6ecfe5519fecf7b0fee215ae76c3bfac499f5ae",
    "official_verified": true,
    "status": "ok"
  },
  {
    "dataset": "plus",
    "path": "fiducial_points/ecgdeli/01000/01113_points_lead_V6.atr",
    "url": "https://physionet.org/files/ptb-xl-plus/1.0.1/fiducial_points/ecgdeli/01000/01113_points_lead_V6.atr",
    "bytes": 2304,
    "sha256": "cf3e46e15de8b72f9dc588db226a0b99c07127994d001a7085f4326703684161",
    "official_verified": true,
    "status": "ok"
  },
  {
    "dataset": "plus",
    "path": "fiducial_points/ecgdeli/04000/04137_points_lead_V6.atr",
    "url": "https://physionet.org/files/ptb-xl-plus/1.0.1/fiducial_points/ecgdeli/04000/04137_points_lead_V6.atr",
    "bytes": 1892,
    "sha256": "404c34a18dddeb6b4b1e452adb6318d931c98335b5e9bb32693d25ec5af0a47a",
    "official_verified": true,
    "status": "ok"
  },
  {
    "dataset": "plus",
    "path": "fiducial_points/ecgdeli/00000/00075_points_lead_V1.atr",
    "url": "https://physionet.org/files/ptb-xl-plus/1.0.1/fiducial_points/ecgdeli/00000/00075_points_lead_V1.atr",
    "bytes": 1892,
    "sha256": "0fb619e2cd5304e29ebadb6b06f127134203171dd2b3e00548df8670979e4cf3",
    "official_verified": true,
    "status": "ok"
  },
  {
    "dataset": "plus",
    "path": "fiducial_points/ecgdeli/00000/00075_points_lead_V6.atr",
    "url": "https://physionet.org/files/ptb-xl-plus/1.0.1/fiducial_points/ecgdeli/00000/00075_points_lead_V6.atr",
    "bytes": 1892,
    "sha256": "7f0a705c5ca36fdbea1dfd90fcebaba307d1e2f7957507772fd9ef2de472c29a",
    "official_verified": true,
    "status": "ok"
  },
  {
    "dataset": "ptbxl",
    "path": "records500/00000/00075_hr.hea",
    "url": "https://physionet.org/files/ptb-xl/1.0.3/records500/00000/00075_hr.hea",
    "bytes": 607,
    "sha256": "45cc9cc311b51d354873d45ddbea582b34f8c66dff66a4605f69282257773e62",
    "official_verified": true,
    "status": "ok"
  },
  {
    "dataset": "plus",
    "path": "fiducial_points/ecgdeli/06000/06341_points_lead_V6.atr",
    "url": "https://physionet.org/files/ptb-xl-plus/1.0.1/fiducial_points/ecgdeli/06000/06341_points_lead_V6.atr",
    "bytes": 2510,
    "sha256": "599300414dafe82447a16429f95f97d1bc12199bfad0899f19e70eab825d5b44",
    "official_verified": true,
    "status": "ok"
  },
  {
    "dataset": "ptbxl",
    "path": "records500/00000/00075_hr.dat",
    "url": "https://physionet.org/files/ptb-xl/1.0.3/records500/00000/00075_hr.dat",
    "bytes": 120000,
    "sha256": "d3c5d22acc3792a968e63e08d2092aadc87a050dc55b4b10ac6e2e8b975dc1fb",
    "official_verified": true,
    "status": "ok"
  },
  {
    "dataset": "plus",
    "path": "fiducial_points/ecgdeli/06000/06341_points_lead_V1.atr",
    "url": "https://physionet.org/files/ptb-xl-plus/1.0.1/fiducial_points/ecgdeli/06000/06341_points_lead_V1.atr",
    "bytes": 2510,
    "sha256": "90c8be46afa507bcf49d003f15a7597608e69867f57634ad06ae21f03a399dec",
    "official_verified": true,
    "status": "ok"
  },
  {
    "dataset": "ptbxl",
    "path": "records500/19000/19884_hr.hea",
    "url": "https://physionet.org/files/ptb-xl/1.0.3/records500/19000/19884_hr.hea",
    "bytes": 604,
    "sha256": "2a575308c5bd4ff88c68047e9bbda3365e4ce68461b0a33063ff676f0492cdc9",
    "official_verified": true,
    "status": "ok"
  },
  {
    "dataset": "ptbxl",
    "path": "records500/06000/06341_hr.hea",
    "url": "https://physionet.org/files/ptb-xl/1.0.3/records500/06000/06341_hr.hea",
    "bytes": 609,
    "sha256": "03dd386f98cbdf88a67795a54a050bcdd1369c78ea765ba27ac1b90b512db19f",
    "official_verified": true,
    "status": "ok"
  },
  {
    "dataset": "plus",
    "path": "fiducial_points/ecgdeli/19000/19884_points_lead_V1.atr",
    "url": "https://physionet.org/files/ptb-xl-plus/1.0.1/fiducial_points/ecgdeli/19000/19884_points_lead_V1.atr",
    "bytes": 1892,
    "sha256": "57ac7d45362d7bee64d81bab248b4852dbd8343bbb463cdea1f73fb014ea6a80",
    "official_verified": true,
    "status": "ok"
  },
  {
    "dataset": "plus",
    "path": "fiducial_points/ecgdeli/19000/19884_points_lead_V6.atr",
    "url": "https://physionet.org/files/ptb-xl-plus/1.0.1/fiducial_points/ecgdeli/19000/19884_points_lead_V6.atr",
    "bytes": 1892,
    "sha256": "4c66a657c92b54b43be54b540b9a567ea0df20a8c5779e08b633fd5246d64e88",
    "official_verified": true,
    "status": "ok"
  },
  {
    "dataset": "ptbxl",
    "path": "records500/09000/09303_hr.hea",
    "url": "https://physionet.org/files/ptb-xl/1.0.3/records500/09000/09303_hr.hea",
    "bytes": 611,
    "sha256": "f4ee44e17d9e1babb0afe01a84f21b8c9d3c5231daf7926b4c1d344f8ff097c7",
    "official_verified": true,
    "status": "ok"
  },
  {
    "dataset": "plus",
    "path": "fiducial_points/ecgdeli/09000/09303_points_lead_V1.atr",
    "url": "https://physionet.org/files/ptb-xl-plus/1.0.1/fiducial_points/ecgdeli/09000/09303_points_lead_V1.atr",
    "bytes": 2098,
    "sha256": "67dca2f63abedc24fdfc7ac5dd505b5d3653513c9d1b38ad68bf651ae30a9734",
    "official_verified": true,
    "status": "ok"
  },
  {
    "dataset": "ptbxl",
    "path": "records500/06000/06341_hr.dat",
    "url": "https://physionet.org/files/ptb-xl/1.0.3/records500/06000/06341_hr.dat",
    "bytes": 120000,
    "sha256": "99892c56f642f4687d12e3a15a497c624b8c565205a0b47e3d3fdf16af3f13b8",
    "official_verified": true,
    "status": "ok"
  },
  {
    "dataset": "plus",
    "path": "fiducial_points/ecgdeli/09000/09303_points_lead_V6.atr",
    "url": "https://physionet.org/files/ptb-xl-plus/1.0.1/fiducial_points/ecgdeli/09000/09303_points_lead_V6.atr",
    "bytes": 2098,
    "sha256": "ed388e754461957d975a9694a9764e9efc283a1ff443717b3cb0ad776c4da239",
    "official_verified": true,
    "status": "ok"
  },
  {
    "dataset": "ptbxl",
    "path": "records500/19000/19884_hr.dat",
    "url": "https://physionet.org/files/ptb-xl/1.0.3/records500/19000/19884_hr.dat",
    "bytes": 120000,
    "sha256": "4a08108fc860f601ffcf14ad4ba2fb20a0d9a8dd95e407bd5b9e56bc8f053eba",
    "official_verified": true,
    "status": "ok"
  },
  {
    "dataset": "ptbxl",
    "path": "records500/09000/09303_hr.dat",
    "url": "https://physionet.org/files/ptb-xl/1.0.3/records500/09000/09303_hr.dat",
    "bytes": 120000,
    "sha256": "599c548c610cd74e382e3fc47881a7cff051d2eee01338883af3b8f6718050af",
    "official_verified": true,
    "status": "ok"
  },
  {
    "dataset": "ptbxl",
    "path": "records500/10000/10383_hr.hea",
    "url": "https://physionet.org/files/ptb-xl/1.0.3/records500/10000/10383_hr.hea",
    "bytes": 607,
    "sha256": "e1ace2b2857fe913fc30f56009b626339fafa935428ebf93a6717fa56fec5dfc",
    "official_verified": true,
    "status": "ok"
  },
  {
    "dataset": "plus",
    "path": "fiducial_points/ecgdeli/10000/10383_points_lead_V6.atr",
    "url": "https://physionet.org/files/ptb-xl-plus/1.0.1/fiducial_points/ecgdeli/10000/10383_points_lead_V6.atr",
    "bytes": 2304,
    "sha256": "537d1def4a751f968bf3406570c178b019e74f3174e8bb9d023e64ac52585660",
    "official_verified": true,
    "status": "ok"
  },
  {
    "dataset": "plus",
    "path": "fiducial_points/ecgdeli/10000/10383_points_lead_V1.atr",
    "url": "https://physionet.org/files/ptb-xl-plus/1.0.1/fiducial_points/ecgdeli/10000/10383_points_lead_V1.atr",
    "bytes": 2304,
    "sha256": "6063f6917a6772e5a35de24254f32e04f41068f109af018f79d8b3ae40344694",
    "official_verified": true,
    "status": "ok"
  },
  {
    "dataset": "ptbxl",
    "path": "records500/10000/10383_hr.dat",
    "url": "https://physionet.org/files/ptb-xl/1.0.3/records500/10000/10383_hr.dat",
    "bytes": 120000,
    "sha256": "d41ad2a0185f25472586b6e4e110e6d2f7c349071ce0664d149a8a3e016f94ae",
    "official_verified": true,
    "status": "ok"
  },
  {
    "dataset": "ptbxl",
    "path": "records500/07000/07842_hr.hea",
    "url": "https://physionet.org/files/ptb-xl/1.0.3/records500/07000/07842_hr.hea",
    "bytes": 606,
    "sha256": "c1bb40091990cf142a081ff7f2882c2bd3d3c38410a515a4bbbcaf1c4c8004c6",
    "official_verified": true,
    "status": "ok"
  },
  {
    "dataset": "plus",
    "path": "fiducial_points/ecgdeli/07000/07842_points_lead_V6.atr",
    "url": "https://physionet.org/files/ptb-xl-plus/1.0.1/fiducial_points/ecgdeli/07000/07842_points_lead_V6.atr",
    "bytes": 2716,
    "sha256": "ed0922816eeca3b52b69c4f2895ef9581251ff82eab65b881a8846242d471778",
    "official_verified": true,
    "status": "ok"
  },
  {
    "dataset": "plus",
    "path": "fiducial_points/ecgdeli/07000/07842_points_lead_V1.atr",
    "url": "https://physionet.org/files/ptb-xl-plus/1.0.1/fiducial_points/ecgdeli/07000/07842_points_lead_V1.atr",
    "bytes": 2716,
    "sha256": "13e1b9b9ca5862c672fb0e64ed9847e9e7d94757f6f2c221dea14e4a8cd7c7bf",
    "official_verified": true,
    "status": "ok"
  },
  {
    "dataset": "ptbxl",
    "path": "records500/20000/20943_hr.hea",
    "url": "https://physionet.org/files/ptb-xl/1.0.3/records500/20000/20943_hr.hea",
    "bytes": 608,
    "sha256": "497d9ffd84860bb490307375722be4e053fa8d791a9f91da9212f03e3c08c218",
    "official_verified": true,
    "status": "ok"
  },
  {
    "dataset": "plus",
    "path": "fiducial_points/ecgdeli/20000/20943_points_lead_V6.atr",
    "url": "https://physionet.org/files/ptb-xl-plus/1.0.1/fiducial_points/ecgdeli/20000/20943_points_lead_V6.atr",
    "bytes": 3128,
    "sha256": "eef64cf0a63bf7788c172097ee3a5328d8a6814dc58909acadd72e39e014bcb5",
    "official_verified": true,
    "status": "ok"
  },
  {
    "dataset": "ptbxl",
    "path": "records500/07000/07842_hr.dat",
    "url": "https://physionet.org/files/ptb-xl/1.0.3/records500/07000/07842_hr.dat",
    "bytes": 120000,
    "sha256": "cffb645e745065d54319bcf980e42212f80bbaf07c0a109c73e4ad87de3cd7d7",
    "official_verified": true,
    "status": "ok"
  },
  {
    "dataset": "plus",
    "path": "fiducial_points/ecgdeli/20000/20943_points_lead_V1.atr",
    "url": "https://physionet.org/files/ptb-xl-plus/1.0.1/fiducial_points/ecgdeli/20000/20943_points_lead_V1.atr",
    "bytes": 3128,
    "sha256": "ae979c9236c6ce8b8a51dfd9c4e3f3e86c2b6e69a156421a15035fea051ca895",
    "official_verified": true,
    "status": "ok"
  },
  {
    "dataset": "ptbxl",
    "path": "records500/01000/01197_hr.hea",
    "url": "https://physionet.org/files/ptb-xl/1.0.3/records500/01000/01197_hr.hea",
    "bytes": 610,
    "sha256": "d675d0719f0172ff030042585f7bc66ba176655ceb33693c382ea84967148ab3",
    "official_verified": true,
    "status": "ok"
  },
  {
    "dataset": "plus",
    "path": "fiducial_points/ecgdeli/01000/01197_points_lead_V6.atr",
    "url": "https://physionet.org/files/ptb-xl-plus/1.0.1/fiducial_points/ecgdeli/01000/01197_points_lead_V6.atr",
    "bytes": 2716,
    "sha256": "4cbdffe2b4e7494885beb62d84c9768d0e5143a5e74d60631c22718c2310e2f7",
    "official_verified": true,
    "status": "ok"
  },
  {
    "dataset": "ptbxl",
    "path": "records500/02000/02282_hr.hea",
    "url": "https://physionet.org/files/ptb-xl/1.0.3/records500/02000/02282_hr.hea",
    "bytes": 606,
    "sha256": "f2d3b87d7c2842fc0e5da4c941fcb9fb4c5d83b1647638cfd6570f63a992bb31",
    "official_verified": true,
    "status": "ok"
  },
  {
    "dataset": "ptbxl",
    "path": "records500/01000/01197_hr.dat",
    "url": "https://physionet.org/files/ptb-xl/1.0.3/records500/01000/01197_hr.dat",
    "bytes": 120000,
    "sha256": "eb611d40bfeb9b8e8f7c63c560210e6e0fcb07cdf65ff1b8813385e4d3985708",
    "official_verified": true,
    "status": "ok"
  },
  {
    "dataset": "ptbxl",
    "path": "records500/20000/20943_hr.dat",
    "url": "https://physionet.org/files/ptb-xl/1.0.3/records500/20000/20943_hr.dat",
    "bytes": 120000,
    "sha256": "9d118f4583c6f427c1b6b0f829c5b6ab649d18d3f5f0161f97493d558b09a400",
    "official_verified": true,
    "status": "ok"
  },
  {
    "dataset": "ptbxl",
    "path": "records500/02000/02922_hr.hea",
    "url": "https://physionet.org/files/ptb-xl/1.0.3/records500/02000/02922_hr.hea",
    "bytes": 606,
    "sha256": "6e60cbcd8f7b0fbec1baf3511ad104b5ab4f4f15da650d616bc6c9a526ca1858",
    "official_verified": true,
    "status": "ok"
  },
  {
    "dataset": "plus",
    "path": "fiducial_points/ecgdeli/01000/01197_points_lead_V1.atr",
    "url": "https://physionet.org/files/ptb-xl-plus/1.0.1/fiducial_points/ecgdeli/01000/01197_points_lead_V1.atr",
    "bytes": 2716,
    "sha256": "a83a4b7f660bd9cdd29029a24a0c306910366dd35453a04ba616ebb789fcb2b2",
    "official_verified": true,
    "status": "ok"
  },
  {
    "dataset": "plus",
    "path": "fiducial_points/ecgdeli/02000/02922_points_lead_V1.atr",
    "url": "https://physionet.org/files/ptb-xl-plus/1.0.1/fiducial_points/ecgdeli/02000/02922_points_lead_V1.atr",
    "bytes": 2716,
    "sha256": "3fc10e27edfb349a1dea58ca38b3597abf3be6e4f68f3616ee192d31afdc6bc1",
    "official_verified": true,
    "status": "ok"
  },
  {
    "dataset": "ptbxl",
    "path": "records500/02000/02922_hr.dat",
    "url": "https://physionet.org/files/ptb-xl/1.0.3/records500/02000/02922_hr.dat",
    "bytes": 120000,
    "sha256": "bb119df8e84aabb8efac49dae304ad39abf6b1e5675b5f2dc6abbaf8218951cd",
    "official_verified": true,
    "status": "ok"
  },
  {
    "dataset": "ptbxl",
    "path": "records500/09000/09702_hr.hea",
    "url": "https://physionet.org/files/ptb-xl/1.0.3/records500/09000/09702_hr.hea",
    "bytes": 609,
    "sha256": "1864d63d3f7435d72694fce0fb3e3332ec266676cfc4620879ac4e91c77be183",
    "official_verified": true,
    "status": "ok"
  },
  {
    "dataset": "plus",
    "path": "fiducial_points/ecgdeli/02000/02282_points_lead_V6.atr",
    "url": "https://physionet.org/files/ptb-xl-plus/1.0.1/fiducial_points/ecgdeli/02000/02282_points_lead_V6.atr",
    "bytes": 2510,
    "sha256": "67ef61796f9ba2044d4a476dcc2fe6b4733bd80ddaa0c42375454848b5734b7c",
    "official_verified": true,
    "status": "ok"
  },
  {
    "dataset": "plus",
    "path": "fiducial_points/ecgdeli/02000/02282_points_lead_V1.atr",
    "url": "https://physionet.org/files/ptb-xl-plus/1.0.1/fiducial_points/ecgdeli/02000/02282_points_lead_V1.atr",
    "bytes": 2510,
    "sha256": "e696f1c98e813d3e3ff7f993db2aefc3cd1e07e0e7a3cf108cf02b26636336e6",
    "official_verified": true,
    "status": "ok"
  },
  {
    "dataset": "plus",
    "path": "fiducial_points/ecgdeli/02000/02922_points_lead_V6.atr",
    "url": "https://physionet.org/files/ptb-xl-plus/1.0.1/fiducial_points/ecgdeli/02000/02922_points_lead_V6.atr",
    "bytes": 2716,
    "sha256": "6ee01a9cfb4eef5e085ec20c97ddd5a2fa435adced70ee54e75527da65461f53",
    "official_verified": true,
    "status": "ok"
  },
  {
    "dataset": "plus",
    "path": "fiducial_points/ecgdeli/09000/09702_points_lead_V6.atr",
    "url": "https://physionet.org/files/ptb-xl-plus/1.0.1/fiducial_points/ecgdeli/09000/09702_points_lead_V6.atr",
    "bytes": 2510,
    "sha256": "771c19cd1e88c0fae74ff95a9c1a6d40785f10831ca20cba48cabca3684388fd",
    "official_verified": true,
    "status": "ok"
  },
  {
    "dataset": "ptbxl",
    "path": "records500/09000/09702_hr.dat",
    "url": "https://physionet.org/files/ptb-xl/1.0.3/records500/09000/09702_hr.dat",
    "bytes": 120000,
    "sha256": "256f0c1cd7063d348c5cdfcdf72b116b39bf32e6d9ca4b8b323621901030caf5",
    "official_verified": true,
    "status": "ok"
  },
  {
    "dataset": "plus",
    "path": "fiducial_points/ecgdeli/09000/09702_points_lead_V1.atr",
    "url": "https://physionet.org/files/ptb-xl-plus/1.0.1/fiducial_points/ecgdeli/09000/09702_points_lead_V1.atr",
    "bytes": 2510,
    "sha256": "3d0445f0f81729fe1c3aa43eec08cc0b330048bc4d3390f80d63b9765af022f6",
    "official_verified": true,
    "status": "ok"
  },
  {
    "dataset": "ptbxl",
    "path": "records500/02000/02282_hr.dat",
    "url": "https://physionet.org/files/ptb-xl/1.0.3/records500/02000/02282_hr.dat",
    "bytes": 120000,
    "sha256": "705dea4d6a172f4df1ee89283ce286ff67fed63d0e31c12c49248844dc9c2c73",
    "official_verified": true,
    "status": "ok"
  },
  {
    "dataset": "plus",
    "path": "fiducial_points/ecgdeli/18000/18712_points_lead_V6.atr",
    "url": "https://physionet.org/files/ptb-xl-plus/1.0.1/fiducial_points/ecgdeli/18000/18712_points_lead_V6.atr",
    "bytes": 2510,
    "sha256": "b8e34dea8b068040e789784c976015a64eb38fa605a2d0d960b71d5f318a4f76",
    "official_verified": true,
    "status": "ok"
  },
  {
    "dataset": "ptbxl",
    "path": "records500/18000/18712_hr.hea",
    "url": "https://physionet.org/files/ptb-xl/1.0.3/records500/18000/18712_hr.hea",
    "bytes": 601,
    "sha256": "2d41461fae2eab80e2ad5c35e854d829dcce76f963a0cf6e3e3df3cc1adb12f1",
    "official_verified": true,
    "status": "ok"
  },
  {
    "dataset": "ptbxl",
    "path": "records500/12000/12925_hr.hea",
    "url": "https://physionet.org/files/ptb-xl/1.0.3/records500/12000/12925_hr.hea",
    "bytes": 611,
    "sha256": "ac14d43347a22f507db1bc68a5a5b79c69e516765c27d7fa29eb35169504c68c",
    "official_verified": true,
    "status": "ok"
  },
  {
    "dataset": "plus",
    "path": "fiducial_points/ecgdeli/12000/12925_points_lead_V1.atr",
    "url": "https://physionet.org/files/ptb-xl-plus/1.0.1/fiducial_points/ecgdeli/12000/12925_points_lead_V1.atr",
    "bytes": 2716,
    "sha256": "760cea3e44dc42cbd1af6f9c7177a38c958844feb931aa69d6905c01b5f84b73",
    "official_verified": true,
    "status": "ok"
  },
  {
    "dataset": "plus",
    "path": "fiducial_points/ecgdeli/18000/18712_points_lead_V1.atr",
    "url": "https://physionet.org/files/ptb-xl-plus/1.0.1/fiducial_points/ecgdeli/18000/18712_points_lead_V1.atr",
    "bytes": 2510,
    "sha256": "f5cd311df06aa7b739f5958a5ff68deb3d7961b5584d166c62d63bdcefe6cecd",
    "official_verified": true,
    "status": "ok"
  },
  {
    "dataset": "ptbxl",
    "path": "records500/18000/18712_hr.dat",
    "url": "https://physionet.org/files/ptb-xl/1.0.3/records500/18000/18712_hr.dat",
    "bytes": 120000,
    "sha256": "794aab5c503f5eb04ce0516165e3c794e3e9e18ac102e2413cf09d98184b6446",
    "official_verified": true,
    "status": "ok"
  },
  {
    "dataset": "ptbxl",
    "path": "records500/12000/12376_hr.hea",
    "url": "https://physionet.org/files/ptb-xl/1.0.3/records500/12000/12376_hr.hea",
    "bytes": 613,
    "sha256": "dbf45ee19cf2c3e3462d8b66651ed1bf6149fdccb843341695ef1ef46f096d58",
    "official_verified": true,
    "status": "ok"
  },
  {
    "dataset": "plus",
    "path": "fiducial_points/ecgdeli/12000/12376_points_lead_V6.atr",
    "url": "https://physionet.org/files/ptb-xl-plus/1.0.1/fiducial_points/ecgdeli/12000/12376_points_lead_V6.atr",
    "bytes": 2098,
    "sha256": "37aa6625021fee921dec53adceed2b3c6861749a4802fdc98187ed9c9229c126",
    "official_verified": true,
    "status": "ok"
  },
  {
    "dataset": "plus",
    "path": "fiducial_points/ecgdeli/12000/12925_points_lead_V6.atr",
    "url": "https://physionet.org/files/ptb-xl-plus/1.0.1/fiducial_points/ecgdeli/12000/12925_points_lead_V6.atr",
    "bytes": 2716,
    "sha256": "7669c1fcd39b8f029bff6f7b841e362f98edda063424e0c2c881714dea60e9a0",
    "official_verified": true,
    "status": "ok"
  },
  {
    "dataset": "plus",
    "path": "fiducial_points/ecgdeli/12000/12376_points_lead_V1.atr",
    "url": "https://physionet.org/files/ptb-xl-plus/1.0.1/fiducial_points/ecgdeli/12000/12376_points_lead_V1.atr",
    "bytes": 2098,
    "sha256": "bbd588eb539669fc44a8c3aee7afa95bc419586cf9b152a14153e20413f3c32d",
    "official_verified": true,
    "status": "ok"
  },
  {
    "dataset": "ptbxl",
    "path": "records500/10000/10283_hr.hea",
    "url": "https://physionet.org/files/ptb-xl/1.0.3/records500/10000/10283_hr.hea",
    "bytes": 603,
    "sha256": "b0be6d3a83b0c0c615b34d0ba4b066ff5b2841750ed6065a6635df510fa99419",
    "official_verified": true,
    "status": "ok"
  },
  {
    "dataset": "ptbxl",
    "path": "records500/12000/12925_hr.dat",
    "url": "https://physionet.org/files/ptb-xl/1.0.3/records500/12000/12925_hr.dat",
    "bytes": 120000,
    "sha256": "51729bb848695de6944cf38b5b9f7e270e413655d9fc58ac6a78ad82e6d2e7ec",
    "official_verified": true,
    "status": "ok"
  },
  {
    "dataset": "plus",
    "path": "fiducial_points/ecgdeli/10000/10283_points_lead_V1.atr",
    "url": "https://physionet.org/files/ptb-xl-plus/1.0.1/fiducial_points/ecgdeli/10000/10283_points_lead_V1.atr",
    "bytes": 2922,
    "sha256": "a1fbeae37fb85e540fa989ad586224da2f1cab7ea0b635ca198a2776164aff76",
    "official_verified": true,
    "status": "ok"
  },
  {
    "dataset": "ptbxl",
    "path": "records500/11000/11932_hr.hea",
    "url": "https://physionet.org/files/ptb-xl/1.0.3/records500/11000/11932_hr.hea",
    "bytes": 602,
    "sha256": "e4d8e69d7f789b1210cf08a029374212498f2e3f33dc2d58e5bc392edd52b535",
    "official_verified": true,
    "status": "ok"
  },
  {
    "dataset": "ptbxl",
    "path": "records500/10000/10283_hr.dat",
    "url": "https://physionet.org/files/ptb-xl/1.0.3/records500/10000/10283_hr.dat",
    "bytes": 120000,
    "sha256": "114eafdf935d382b74312467cc7e52cee995f5f1ffe7f6770850c0e7a7694651",
    "official_verified": true,
    "status": "ok"
  },
  {
    "dataset": "ptbxl",
    "path": "records500/12000/12376_hr.dat",
    "url": "https://physionet.org/files/ptb-xl/1.0.3/records500/12000/12376_hr.dat",
    "bytes": 120000,
    "sha256": "8f74814647882bcc92143f6ae5544ee8430d780d6acfe126b427e7130d6e962d",
    "official_verified": true,
    "status": "ok"
  },
  {
    "dataset": "plus",
    "path": "fiducial_points/ecgdeli/10000/10283_points_lead_V6.atr",
    "url": "https://physionet.org/files/ptb-xl-plus/1.0.1/fiducial_points/ecgdeli/10000/10283_points_lead_V6.atr",
    "bytes": 2922,
    "sha256": "ea982a0d8779d34a6bd3cf0833a76eca193f17cacbc70a7195203a8f11bc6fcc",
    "official_verified": true,
    "status": "ok"
  },
  {
    "dataset": "plus",
    "path": "fiducial_points/ecgdeli/11000/11932_points_lead_V6.atr",
    "url": "https://physionet.org/files/ptb-xl-plus/1.0.1/fiducial_points/ecgdeli/11000/11932_points_lead_V6.atr",
    "bytes": 1892,
    "sha256": "8a68cdb0f3767f0d5de08e338f8609cf610f862bedbc8d9a72b064a701314bdc",
    "official_verified": true,
    "status": "ok"
  },
  {
    "dataset": "plus",
    "path": "fiducial_points/ecgdeli/11000/11932_points_lead_V1.atr",
    "url": "https://physionet.org/files/ptb-xl-plus/1.0.1/fiducial_points/ecgdeli/11000/11932_points_lead_V1.atr",
    "bytes": 1892,
    "sha256": "742f97ab09074b3b948346ce3b1bb8a463456820b523bbec58910e26c1587052",
    "official_verified": true,
    "status": "ok"
  },
  {
    "dataset": "ptbxl",
    "path": "records500/11000/11932_hr.dat",
    "url": "https://physionet.org/files/ptb-xl/1.0.3/records500/11000/11932_hr.dat",
    "bytes": 120000,
    "sha256": "39c3cf056b2f6224d81aec6158cfb683e669ba43a3a7add592552a6cb2c69d5e",
    "official_verified": true,
    "status": "ok"
  },
  {
    "dataset": "ptbxl",
    "path": "records500/07000/07534_hr.hea",
    "url": "https://physionet.org/files/ptb-xl/1.0.3/records500/07000/07534_hr.hea",
    "bytes": 607,
    "sha256": "e6de9f093b955f9da548767ee1bcc02b906bb467256958f114051bc9df7c8079",
    "official_verified": true,
    "status": "ok"
  },
  {
    "dataset": "plus",
    "path": "fiducial_points/ecgdeli/07000/07534_points_lead_V1.atr",
    "url": "https://physionet.org/files/ptb-xl-plus/1.0.1/fiducial_points/ecgdeli/07000/07534_points_lead_V1.atr",
    "bytes": 3540,
    "sha256": "7c7c839e3163557ada94a331d414c2cc4a1bd15afcae13ead4c25a82791dfb15",
    "official_verified": true,
    "status": "ok"
  },
  {
    "dataset": "plus",
    "path": "fiducial_points/ecgdeli/07000/07877_points_lead_V6.atr",
    "url": "https://physionet.org/files/ptb-xl-plus/1.0.1/fiducial_points/ecgdeli/07000/07877_points_lead_V6.atr",
    "bytes": 2098,
    "sha256": "31fda5cd71995ab62cbda7a9c066c1a6c1aa147902c6bbc677e6a6d5372c4d1f",
    "official_verified": true,
    "status": "ok"
  },
  {
    "dataset": "plus",
    "path": "fiducial_points/ecgdeli/07000/07534_points_lead_V6.atr",
    "url": "https://physionet.org/files/ptb-xl-plus/1.0.1/fiducial_points/ecgdeli/07000/07534_points_lead_V6.atr",
    "bytes": 3540,
    "sha256": "09d5752cdceae0153fe3288886761fe2b7a4439d0423e88d91178b70d12bc47a",
    "official_verified": true,
    "status": "ok"
  },
  {
    "dataset": "ptbxl",
    "path": "records500/07000/07877_hr.hea",
    "url": "https://physionet.org/files/ptb-xl/1.0.3/records500/07000/07877_hr.hea",
    "bytes": 603,
    "sha256": "a888ca1262240a1d72945f9c924bfea39c8121c512ce40d82dccb195ca574ddb",
    "official_verified": true,
    "status": "ok"
  },
  {
    "dataset": "plus",
    "path": "fiducial_points/ecgdeli/07000/07877_points_lead_V1.atr",
    "url": "https://physionet.org/files/ptb-xl-plus/1.0.1/fiducial_points/ecgdeli/07000/07877_points_lead_V1.atr",
    "bytes": 2098,
    "sha256": "c387edbdb3a2e3de3a6cf19d0653bb0a94461edde02f1865b259031d36a55151",
    "official_verified": true,
    "status": "ok"
  },
  {
    "dataset": "ptbxl",
    "path": "records500/06000/06929_hr.hea",
    "url": "https://physionet.org/files/ptb-xl/1.0.3/records500/06000/06929_hr.hea",
    "bytes": 603,
    "sha256": "efcf175cc5f6ef3823d6d9e56f14c4612adc602e311ed55e6d8a3058c8235a71",
    "official_verified": true,
    "status": "ok"
  },
  {
    "dataset": "plus",
    "path": "fiducial_points/ecgdeli/06000/06929_points_lead_V6.atr",
    "url": "https://physionet.org/files/ptb-xl-plus/1.0.1/fiducial_points/ecgdeli/06000/06929_points_lead_V6.atr",
    "bytes": 3746,
    "sha256": "7e9f56af48b6a156d9de76f289d435fd445e4070239425fffeea831672f0a10d",
    "official_verified": true,
    "status": "ok"
  },
  {
    "dataset": "ptbxl",
    "path": "records500/19000/19077_hr.hea",
    "url": "https://physionet.org/files/ptb-xl/1.0.3/records500/19000/19077_hr.hea",
    "bytes": 607,
    "sha256": "5796d153a1177878cbddf28a5755d202dd57658671dd22f9eaf71813f06646cb",
    "official_verified": true,
    "status": "ok"
  },
  {
    "dataset": "plus",
    "path": "fiducial_points/ecgdeli/06000/06929_points_lead_V1.atr",
    "url": "https://physionet.org/files/ptb-xl-plus/1.0.1/fiducial_points/ecgdeli/06000/06929_points_lead_V1.atr",
    "bytes": 3746,
    "sha256": "0c82e5f7976797d190da93328bae50d1d4d4b8781dc243910bb5f824160918d2",
    "official_verified": true,
    "status": "ok"
  },
  {
    "dataset": "plus",
    "path": "fiducial_points/ecgdeli/19000/19077_points_lead_V1.atr",
    "url": "https://physionet.org/files/ptb-xl-plus/1.0.1/fiducial_points/ecgdeli/19000/19077_points_lead_V1.atr",
    "bytes": 2716,
    "sha256": "67f0f8cec7d3aeada88413a6da119b461323ef0005a125a5452439766433fc61",
    "official_verified": true,
    "status": "ok"
  },
  {
    "dataset": "ptbxl",
    "path": "records500/17000/17247_hr.hea",
    "url": "https://physionet.org/files/ptb-xl/1.0.3/records500/17000/17247_hr.hea",
    "bytes": 602,
    "sha256": "9a771a8e837736ed61ed2c595ad08d4165ec5204a7a0f9ed93aaaea0fc6c6ef6",
    "official_verified": true,
    "status": "ok"
  },
  {
    "dataset": "plus",
    "path": "fiducial_points/ecgdeli/19000/19077_points_lead_V6.atr",
    "url": "https://physionet.org/files/ptb-xl-plus/1.0.1/fiducial_points/ecgdeli/19000/19077_points_lead_V6.atr",
    "bytes": 2716,
    "sha256": "adf6b1428bbe6fa082823dcedead0a861145c5b9bf5a49e980f00ee2f9a494a7",
    "official_verified": true,
    "status": "ok"
  },
  {
    "dataset": "ptbxl",
    "path": "records500/07000/07877_hr.dat",
    "url": "https://physionet.org/files/ptb-xl/1.0.3/records500/07000/07877_hr.dat",
    "bytes": 120000,
    "sha256": "9576afc09714d1afbfd8da333ec05ea8f8145bdd32bf5ef3f483a4a443555166",
    "official_verified": true,
    "status": "ok"
  },
  {
    "dataset": "ptbxl",
    "path": "records500/07000/07534_hr.dat",
    "url": "https://physionet.org/files/ptb-xl/1.0.3/records500/07000/07534_hr.dat",
    "bytes": 120000,
    "sha256": "eabf4002f00f314c09017e7964a7ba5d880c29d821e9ea1c5a5d95a60995a3ed",
    "official_verified": true,
    "status": "ok"
  },
  {
    "dataset": "plus",
    "path": "fiducial_points/ecgdeli/17000/17247_points_lead_V1.atr",
    "url": "https://physionet.org/files/ptb-xl-plus/1.0.1/fiducial_points/ecgdeli/17000/17247_points_lead_V1.atr",
    "bytes": 2716,
    "sha256": "274af0840493ff928dc2ad5c034797e5f7437dda834c17810ecbd866bf3a4529",
    "official_verified": true,
    "status": "ok"
  },
  {
    "dataset": "ptbxl",
    "path": "records500/06000/06929_hr.dat",
    "url": "https://physionet.org/files/ptb-xl/1.0.3/records500/06000/06929_hr.dat",
    "bytes": 120000,
    "sha256": "f088f139554540888868c1abc9a4f492fc4aa7975e8dd4688a10fa9a78e4a691",
    "official_verified": true,
    "status": "ok"
  },
  {
    "dataset": "plus",
    "path": "fiducial_points/ecgdeli/17000/17247_points_lead_V6.atr",
    "url": "https://physionet.org/files/ptb-xl-plus/1.0.1/fiducial_points/ecgdeli/17000/17247_points_lead_V6.atr",
    "bytes": 2716,
    "sha256": "cc3773b56ea932aab7d7bdb5eb58b31c3833cf3bddc06e732bcf6970a023aeb0",
    "official_verified": true,
    "status": "ok"
  },
  {
    "dataset": "ptbxl",
    "path": "records500/19000/19134_hr.hea",
    "url": "https://physionet.org/files/ptb-xl/1.0.3/records500/19000/19134_hr.hea",
    "bytes": 609,
    "sha256": "60f2eaf119d5e8c7b2004664d6bf3d1a70895c02823f5bb84e92ae728b077769",
    "official_verified": true,
    "status": "ok"
  },
  {
    "dataset": "ptbxl",
    "path": "records500/17000/17247_hr.dat",
    "url": "https://physionet.org/files/ptb-xl/1.0.3/records500/17000/17247_hr.dat",
    "bytes": 120000,
    "sha256": "ca038e3d431cc5243ef0117b1beb43b1c27bee56e3d59f8614a66165bfb7b4f4",
    "official_verified": true,
    "status": "ok"
  },
  {
    "dataset": "ptbxl",
    "path": "records500/19000/19077_hr.dat",
    "url": "https://physionet.org/files/ptb-xl/1.0.3/records500/19000/19077_hr.dat",
    "bytes": 120000,
    "sha256": "3747b1a9d69819956018d69ed438bf6745fcd8b1773676663e6920391334792a",
    "official_verified": true,
    "status": "ok"
  },
  {
    "dataset": "plus",
    "path": "fiducial_points/ecgdeli/19000/19134_points_lead_V1.atr",
    "url": "https://physionet.org/files/ptb-xl-plus/1.0.1/fiducial_points/ecgdeli/19000/19134_points_lead_V1.atr",
    "bytes": 2922,
    "sha256": "13b055e36daf5c8232ba0cfb532a78d51d79e50b1fac91ad5a099998d672f1dd",
    "official_verified": true,
    "status": "ok"
  },
  {
    "dataset": "ptbxl",
    "path": "records500/20000/20566_hr.hea",
    "url": "https://physionet.org/files/ptb-xl/1.0.3/records500/20000/20566_hr.hea",
    "bytes": 606,
    "sha256": "6b8ec6277a177c039e0b05f1160c5328af03cc416de85cbc1adf9de9d0321cde",
    "official_verified": true,
    "status": "ok"
  },
  {
    "dataset": "ptbxl",
    "path": "records500/09000/09943_hr.hea",
    "url": "https://physionet.org/files/ptb-xl/1.0.3/records500/09000/09943_hr.hea",
    "bytes": 613,
    "sha256": "b4d8cbf20ca51383400df89cc0a2dc24867b368eb7a7734d23c0d48f5ebf0296",
    "official_verified": true,
    "status": "ok"
  },
  {
    "dataset": "plus",
    "path": "fiducial_points/ecgdeli/20000/20566_points_lead_V1.atr",
    "url": "https://physionet.org/files/ptb-xl-plus/1.0.1/fiducial_points/ecgdeli/20000/20566_points_lead_V1.atr",
    "bytes": 3540,
    "sha256": "ae0cff3d5b5eaf7381b1d0b1ff0c9228b1981e57418848f532a8736437f20d64",
    "official_verified": true,
    "status": "ok"
  },
  {
    "dataset": "plus",
    "path": "fiducial_points/ecgdeli/20000/20566_points_lead_V6.atr",
    "url": "https://physionet.org/files/ptb-xl-plus/1.0.1/fiducial_points/ecgdeli/20000/20566_points_lead_V6.atr",
    "bytes": 3540,
    "sha256": "1feae2a05e1ac28e42050723e2f6fdb111e9b40b8ebd1200003dc58998376e9d",
    "official_verified": true,
    "status": "ok"
  },
  {
    "dataset": "plus",
    "path": "fiducial_points/ecgdeli/19000/19134_points_lead_V6.atr",
    "url": "https://physionet.org/files/ptb-xl-plus/1.0.1/fiducial_points/ecgdeli/19000/19134_points_lead_V6.atr",
    "bytes": 2922,
    "sha256": "f07728c787d7c806cd07c5ba40b3bc562eac4961a55928b84089b9f612542226",
    "official_verified": true,
    "status": "ok"
  },
  {
    "dataset": "ptbxl",
    "path": "records500/19000/19134_hr.dat",
    "url": "https://physionet.org/files/ptb-xl/1.0.3/records500/19000/19134_hr.dat",
    "bytes": 120000,
    "sha256": "15570891d90a8725f25975d08a61f287aada604fbd0e0116faa8b2fac9854181",
    "official_verified": true,
    "status": "ok"
  },
  {
    "dataset": "ptbxl",
    "path": "records500/20000/20566_hr.dat",
    "url": "https://physionet.org/files/ptb-xl/1.0.3/records500/20000/20566_hr.dat",
    "bytes": 120000,
    "sha256": "e485ad63cafae97c7644a0339f31c2aa22359f6f5c9b378a787539fe933090d6",
    "official_verified": true,
    "status": "ok"
  },
  {
    "dataset": "plus",
    "path": "fiducial_points/ecgdeli/09000/09943_points_lead_V6.atr",
    "url": "https://physionet.org/files/ptb-xl-plus/1.0.1/fiducial_points/ecgdeli/09000/09943_points_lead_V6.atr",
    "bytes": 2098,
    "sha256": "6793c7daa41b9e1c2c1a7a4eaba9a3315baf1258e433a2418d022907579e3a7d",
    "official_verified": true,
    "status": "ok"
  },
  {
    "dataset": "ptbxl",
    "path": "records500/00000/00950_hr.hea",
    "url": "https://physionet.org/files/ptb-xl/1.0.3/records500/00000/00950_hr.hea",
    "bytes": 601,
    "sha256": "f2b0ece47ad6f4adc46d9ba9686d005df3df1acb95a46f8932518d9fd8b1a8ca",
    "official_verified": true,
    "status": "ok"
  },
  {
    "dataset": "ptbxl",
    "path": "records500/09000/09943_hr.dat",
    "url": "https://physionet.org/files/ptb-xl/1.0.3/records500/09000/09943_hr.dat",
    "bytes": 120000,
    "sha256": "157efed6d609dec01a58ca3b8eea54f62c5779cc241a366c7d28257fe47768e8",
    "official_verified": true,
    "status": "ok"
  },
  {
    "dataset": "plus",
    "path": "fiducial_points/ecgdeli/09000/09943_points_lead_V1.atr",
    "url": "https://physionet.org/files/ptb-xl-plus/1.0.1/fiducial_points/ecgdeli/09000/09943_points_lead_V1.atr",
    "bytes": 2098,
    "sha256": "f661ba8be22003693e71b34d529a9948a3b3ccc7fd54f018416aa62a10b54ef6",
    "official_verified": true,
    "status": "ok"
  },
  {
    "dataset": "plus",
    "path": "fiducial_points/ecgdeli/00000/00950_points_lead_V1.atr",
    "url": "https://physionet.org/files/ptb-xl-plus/1.0.1/fiducial_points/ecgdeli/00000/00950_points_lead_V1.atr",
    "bytes": 2510,
    "sha256": "3bd92070562255b85b705fd2e056dfa6ec7ba4ae07be8f7b500921d951494b77",
    "official_verified": true,
    "status": "ok"
  },
  {
    "dataset": "ptbxl",
    "path": "records500/19000/19951_hr.hea",
    "url": "https://physionet.org/files/ptb-xl/1.0.3/records500/19000/19951_hr.hea",
    "bytes": 605,
    "sha256": "b727611afd9a9364e1d064ae76b2fd03d5ae894482f9163318dc9dee9d9c7e23",
    "official_verified": true,
    "status": "ok"
  },
  {
    "dataset": "plus",
    "path": "fiducial_points/ecgdeli/00000/00950_points_lead_V6.atr",
    "url": "https://physionet.org/files/ptb-xl-plus/1.0.1/fiducial_points/ecgdeli/00000/00950_points_lead_V6.atr",
    "bytes": 2510,
    "sha256": "517a97a3bd77ca59cfcd17e46600a14685361b267dcfd19320b8775c3a5646b3",
    "official_verified": true,
    "status": "ok"
  },
  {
    "dataset": "plus",
    "path": "fiducial_points/ecgdeli/19000/19951_points_lead_V1.atr",
    "url": "https://physionet.org/files/ptb-xl-plus/1.0.1/fiducial_points/ecgdeli/19000/19951_points_lead_V1.atr",
    "bytes": 2304,
    "sha256": "f3c5962d09273132232e15943ee16c023a522a5adc9466e9ebb6017be153ba03",
    "official_verified": true,
    "status": "ok"
  },
  {
    "dataset": "plus",
    "path": "fiducial_points/ecgdeli/19000/19951_points_lead_V6.atr",
    "url": "https://physionet.org/files/ptb-xl-plus/1.0.1/fiducial_points/ecgdeli/19000/19951_points_lead_V6.atr",
    "bytes": 2304,
    "sha256": "0c86e7ff8ef42ab22789e37b2e4db22fc3eb7ca90ef9f7b7d36d000d7ae35c0a",
    "official_verified": true,
    "status": "ok"
  },
  {
    "dataset": "plus",
    "path": "fiducial_points/ecgdeli/01000/01158_points_lead_V1.atr",
    "url": "https://physionet.org/files/ptb-xl-plus/1.0.1/fiducial_points/ecgdeli/01000/01158_points_lead_V1.atr",
    "bytes": 3540,
    "sha256": "648f1af2320c339f464e0e7ce31bf424ab84f0f46a6c354fd6147c807efb9b01",
    "official_verified": true,
    "status": "ok"
  },
  {
    "dataset": "ptbxl",
    "path": "records500/01000/01158_hr.hea",
    "url": "https://physionet.org/files/ptb-xl/1.0.3/records500/01000/01158_hr.hea",
    "bytes": 609,
    "sha256": "6179dab158319a166a42bdaaaee5c7bbfe14035cc3d66a154d3de37baf265d50",
    "official_verified": true,
    "status": "ok"
  },
  {
    "dataset": "plus",
    "path": "fiducial_points/ecgdeli/01000/01158_points_lead_V6.atr",
    "url": "https://physionet.org/files/ptb-xl-plus/1.0.1/fiducial_points/ecgdeli/01000/01158_points_lead_V6.atr",
    "bytes": 3540,
    "sha256": "90b7f54676e2671695affdc1934d1910c78573fc7abac4c6dc2da97c317a0772",
    "official_verified": true,
    "status": "ok"
  },
  {
    "dataset": "ptbxl",
    "path": "records500/13000/13959_hr.hea",
    "url": "https://physionet.org/files/ptb-xl/1.0.3/records500/13000/13959_hr.hea",
    "bytes": 610,
    "sha256": "7a12a3bb59359100182ff54447a7af435f65c14c5d8ea96c48d7f2656bb0f829",
    "official_verified": true,
    "status": "ok"
  },
  {
    "dataset": "ptbxl",
    "path": "records500/00000/00950_hr.dat",
    "url": "https://physionet.org/files/ptb-xl/1.0.3/records500/00000/00950_hr.dat",
    "bytes": 120000,
    "sha256": "6441d278bdfc504e116581bed3a666e08adcdf51977eb4b74672195383d6ff2b",
    "official_verified": true,
    "status": "ok"
  },
  {
    "dataset": "plus",
    "path": "fiducial_points/ecgdeli/13000/13959_points_lead_V1.atr",
    "url": "https://physionet.org/files/ptb-xl-plus/1.0.1/fiducial_points/ecgdeli/13000/13959_points_lead_V1.atr",
    "bytes": 2304,
    "sha256": "9b11816b610fb8f9536b6b066944c6d7bf7edf831a57af3c75266118ba1a51fd",
    "official_verified": true,
    "status": "ok"
  },
  {
    "dataset": "ptbxl",
    "path": "records500/19000/19951_hr.dat",
    "url": "https://physionet.org/files/ptb-xl/1.0.3/records500/19000/19951_hr.dat",
    "bytes": 120000,
    "sha256": "7be56f876e81634593bbeedee40245a06a916d7955967995b65fc7ca69c8282b",
    "official_verified": true,
    "status": "ok"
  },
  {
    "dataset": "plus",
    "path": "fiducial_points/ecgdeli/13000/13959_points_lead_V6.atr",
    "url": "https://physionet.org/files/ptb-xl-plus/1.0.1/fiducial_points/ecgdeli/13000/13959_points_lead_V6.atr",
    "bytes": 2304,
    "sha256": "ef6b9cf0356641377d40983d749d987a054af70ac88ed3b6d2e5a073b6a1bfed",
    "official_verified": true,
    "status": "ok"
  },
  {
    "dataset": "ptbxl",
    "path": "records500/17000/17290_hr.hea",
    "url": "https://physionet.org/files/ptb-xl/1.0.3/records500/17000/17290_hr.hea",
    "bytes": 607,
    "sha256": "a7eb1d94e3f9c3256e229cc5dc588337f4bedb01ffd0d58ee53d3058cc1458d2",
    "official_verified": true,
    "status": "ok"
  },
  {
    "dataset": "ptbxl",
    "path": "records500/01000/01158_hr.dat",
    "url": "https://physionet.org/files/ptb-xl/1.0.3/records500/01000/01158_hr.dat",
    "bytes": 120000,
    "sha256": "5b15c71044618b4486dd524e085a5a1aaa38e087d8b6d3ce5e667dfa6a229aa6",
    "official_verified": true,
    "status": "ok"
  },
  {
    "dataset": "ptbxl",
    "path": "records500/13000/13959_hr.dat",
    "url": "https://physionet.org/files/ptb-xl/1.0.3/records500/13000/13959_hr.dat",
    "bytes": 120000,
    "sha256": "809b66c1fc29ffa596209996582c5801b36874acbf627d0b193c892b840bf3c5",
    "official_verified": true,
    "status": "ok"
  },
  {
    "dataset": "ptbxl",
    "path": "records500/17000/17290_hr.dat",
    "url": "https://physionet.org/files/ptb-xl/1.0.3/records500/17000/17290_hr.dat",
    "bytes": 120000,
    "sha256": "6fde3ee90c655f06a069fda5a005c8a5e5387f28256bca1aa6f5909b527109ca",
    "official_verified": true,
    "status": "ok"
  },
  {
    "dataset": "plus",
    "path": "fiducial_points/ecgdeli/17000/17290_points_lead_V1.atr",
    "url": "https://physionet.org/files/ptb-xl-plus/1.0.1/fiducial_points/ecgdeli/17000/17290_points_lead_V1.atr",
    "bytes": 2304,
    "sha256": "21baa57ca709c705bc7dda89c824f17b31ffb58196b6b4b103015b9ce0f866af",
    "official_verified": true,
    "status": "ok"
  },
  {
    "dataset": "plus",
    "path": "fiducial_points/ecgdeli/17000/17290_points_lead_V6.atr",
    "url": "https://physionet.org/files/ptb-xl-plus/1.0.1/fiducial_points/ecgdeli/17000/17290_points_lead_V6.atr",
    "bytes": 2304,
    "sha256": "0d5332ff39ca7a7258119913c3b95f1b6c0d2cd8ea0623f41462d16fbbd759fd",
    "official_verified": true,
    "status": "ok"
  },
  {
    "dataset": "plus",
    "path": "fiducial_points/ecgdeli/05000/05251_points_lead_V6.atr",
    "url": "https://physionet.org/files/ptb-xl-plus/1.0.1/fiducial_points/ecgdeli/05000/05251_points_lead_V6.atr",
    "bytes": 4570,
    "sha256": "038ac8eba48d8c970a617c4eca32277b55bc2c3508ab1ba360fc464a8a54983b",
    "official_verified": true,
    "status": "ok"
  },
  {
    "dataset": "plus",
    "path": "fiducial_points/ecgdeli/05000/05251_points_lead_V1.atr",
    "url": "https://physionet.org/files/ptb-xl-plus/1.0.1/fiducial_points/ecgdeli/05000/05251_points_lead_V1.atr",
    "bytes": 4570,
    "sha256": "36647bf4956d96b28411e774941bee89e6eaffa80d742e9430c808900e6589d1",
    "official_verified": true,
    "status": "ok"
  },
  {
    "dataset": "ptbxl",
    "path": "records500/05000/05251_hr.dat",
    "url": "https://physionet.org/files/ptb-xl/1.0.3/records500/05000/05251_hr.dat",
    "bytes": 120000,
    "sha256": "82f1d10c62b2630d62ea8170f9e7769246ff76ebd1b5028e881f2936b3cac6b1",
    "official_verified": true,
    "status": "ok"
  },
  {
    "dataset": "ptbxl",
    "path": "records500/05000/05251_hr.hea",
    "url": "https://physionet.org/files/ptb-xl/1.0.3/records500/05000/05251_hr.hea",
    "bytes": 613,
    "sha256": "54c305fc7e4b1f00c5f87b581cf0b1e45a5e57f6eea889478290135fbbe07c69",
    "official_verified": true,
    "status": "ok"
  },
  {
    "dataset": "ptbxl",
    "path": "records500/07000/07054_hr.hea",
    "url": "https://physionet.org/files/ptb-xl/1.0.3/records500/07000/07054_hr.hea",
    "bytes": 612,
    "sha256": "58609be2a249f4b108ff61a36f04001bb870f3cc102c86414399a8a5eae2bfd8",
    "official_verified": true,
    "status": "ok"
  },
  {
    "dataset": "ptbxl",
    "path": "records500/07000/07054_hr.dat",
    "url": "https://physionet.org/files/ptb-xl/1.0.3/records500/07000/07054_hr.dat",
    "bytes": 120000,
    "sha256": "18ed8e58030ef4587a43960b502ea3299097015f48662e80e5193053dacb5d14",
    "official_verified": true,
    "status": "ok"
  },
  {
    "dataset": "plus",
    "path": "fiducial_points/ecgdeli/07000/07054_points_lead_V1.atr",
    "url": "https://physionet.org/files/ptb-xl-plus/1.0.1/fiducial_points/ecgdeli/07000/07054_points_lead_V1.atr",
    "bytes": 2510,
    "sha256": "842f9c18f79866435e0838c06b1a4c51dde0bbc206bdb75ff9f8e17b89793d45",
    "official_verified": true,
    "status": "ok"
  },
  {
    "dataset": "plus",
    "path": "fiducial_points/ecgdeli/10000/10261_points_lead_V1.atr",
    "url": "https://physionet.org/files/ptb-xl-plus/1.0.1/fiducial_points/ecgdeli/10000/10261_points_lead_V1.atr",
    "bytes": 2510,
    "sha256": "5fb4fc5fd598e99b27ac745903263b5da55f6d41c4173ac3a164ac2864b7885c",
    "official_verified": true,
    "status": "ok"
  },
  {
    "dataset": "plus",
    "path": "fiducial_points/ecgdeli/10000/10261_points_lead_V6.atr",
    "url": "https://physionet.org/files/ptb-xl-plus/1.0.1/fiducial_points/ecgdeli/10000/10261_points_lead_V6.atr",
    "bytes": 2510,
    "sha256": "96b94dc57492e50883f23f8a2f25c4cb16218132d2ef5cd8e13bdd38a0fbac83",
    "official_verified": true,
    "status": "ok"
  },
  {
    "dataset": "ptbxl",
    "path": "records500/21000/21673_hr.hea",
    "url": "https://physionet.org/files/ptb-xl/1.0.3/records500/21000/21673_hr.hea",
    "bytes": 611,
    "sha256": "792ea950c6139c01fdd2088504fe7cc431493954763d3a4842d1e8f58242f44e",
    "official_verified": true,
    "status": "ok"
  },
  {
    "dataset": "ptbxl",
    "path": "records500/10000/10261_hr.hea",
    "url": "https://physionet.org/files/ptb-xl/1.0.3/records500/10000/10261_hr.hea",
    "bytes": 609,
    "sha256": "aa6134233a69de1094a829a2ab117491cef2e4194762277ea505f406a7f71e8f",
    "official_verified": true,
    "status": "ok"
  },
  {
    "dataset": "plus",
    "path": "fiducial_points/ecgdeli/07000/07054_points_lead_V6.atr",
    "url": "https://physionet.org/files/ptb-xl-plus/1.0.1/fiducial_points/ecgdeli/07000/07054_points_lead_V6.atr",
    "bytes": 2510,
    "sha256": "20d518ae8324c99f5fac1dcca6ec5efff4d52881286a3e127f7fb51be0794b1b",
    "official_verified": true,
    "status": "ok"
  },
  {
    "dataset": "ptbxl",
    "path": "records500/21000/21673_hr.dat",
    "url": "https://physionet.org/files/ptb-xl/1.0.3/records500/21000/21673_hr.dat",
    "bytes": 120000,
    "sha256": "dfb43b4c6f1c56ec865cb3b8ee9171b5b9633c8d8811015058a735c94fa5bf4a",
    "official_verified": true,
    "status": "ok"
  },
  {
    "dataset": "ptbxl",
    "path": "records500/10000/10261_hr.dat",
    "url": "https://physionet.org/files/ptb-xl/1.0.3/records500/10000/10261_hr.dat",
    "bytes": 120000,
    "sha256": "f9ebd1541127b42d5be364f87160bbe796780da4e99790d669d34cdbaebd50e1",
    "official_verified": true,
    "status": "ok"
  },
  {
    "dataset": "plus",
    "path": "fiducial_points/ecgdeli/10000/10336_points_lead_V1.atr",
    "url": "https://physionet.org/files/ptb-xl-plus/1.0.1/fiducial_points/ecgdeli/10000/10336_points_lead_V1.atr",
    "bytes": 2510,
    "sha256": "d0874d2df03651027e0a1cfbc8c10c078f6707d7222ae63236f99e8f402dbaab",
    "official_verified": true,
    "status": "ok"
  },
  {
    "dataset": "plus",
    "path": "fiducial_points/ecgdeli/21000/21673_points_lead_V6.atr",
    "url": "https://physionet.org/files/ptb-xl-plus/1.0.1/fiducial_points/ecgdeli/21000/21673_points_lead_V6.atr",
    "bytes": 4776,
    "sha256": "f8ee615b163a669f2f57f121e443d645034684e8043e31a295e3b6cb911206ec",
    "official_verified": true,
    "status": "ok"
  },
  {
    "dataset": "ptbxl",
    "path": "records500/10000/10336_hr.hea",
    "url": "https://physionet.org/files/ptb-xl/1.0.3/records500/10000/10336_hr.hea",
    "bytes": 608,
    "sha256": "42cbe34bd51248576324432a99c6593489ec3d7861e12d9b66e1e1f25f02fa6b",
    "official_verified": true,
    "status": "ok"
  },
  {
    "dataset": "plus",
    "path": "fiducial_points/ecgdeli/21000/21673_points_lead_V1.atr",
    "url": "https://physionet.org/files/ptb-xl-plus/1.0.1/fiducial_points/ecgdeli/21000/21673_points_lead_V1.atr",
    "bytes": 4776,
    "sha256": "c70a549d3f831d7af9b5686945ea2de13a14350ae127df942785e7e6d10c59e1",
    "official_verified": true,
    "status": "ok"
  },
  {
    "dataset": "plus",
    "path": "fiducial_points/ecgdeli/10000/10336_points_lead_V6.atr",
    "url": "https://physionet.org/files/ptb-xl-plus/1.0.1/fiducial_points/ecgdeli/10000/10336_points_lead_V6.atr",
    "bytes": 2510,
    "sha256": "2bc535fdabd10b261ae1a26a486074b043e45158b97f08407b5d0c6a53bfce74",
    "official_verified": true,
    "status": "ok"
  },
  {
    "dataset": "plus",
    "path": "fiducial_points/ecgdeli/07000/07747_points_lead_V1.atr",
    "url": "https://physionet.org/files/ptb-xl-plus/1.0.1/fiducial_points/ecgdeli/07000/07747_points_lead_V1.atr",
    "bytes": 2304,
    "sha256": "2417ff0da013dfef88888493ff179874a4e0845eb55058a6fb67cbc51feacd50",
    "official_verified": true,
    "status": "ok"
  },
  {
    "dataset": "plus",
    "path": "fiducial_points/ecgdeli/07000/07747_points_lead_V6.atr",
    "url": "https://physionet.org/files/ptb-xl-plus/1.0.1/fiducial_points/ecgdeli/07000/07747_points_lead_V6.atr",
    "bytes": 2304,
    "sha256": "35bf939b42f95175e962c142b8e506872b4ea22ca4cc06feca502715cac51cab",
    "official_verified": true,
    "status": "ok"
  },
  {
    "dataset": "ptbxl",
    "path": "records500/07000/07747_hr.hea",
    "url": "https://physionet.org/files/ptb-xl/1.0.3/records500/07000/07747_hr.hea",
    "bytes": 610,
    "sha256": "c2f9bd59db592ef72069718a00c436ce38537c63b01aae65f5b6b131c11a2f93",
    "official_verified": true,
    "status": "ok"
  },
  {
    "dataset": "ptbxl",
    "path": "records500/01000/01051_hr.hea",
    "url": "https://physionet.org/files/ptb-xl/1.0.3/records500/01000/01051_hr.hea",
    "bytes": 610,
    "sha256": "52e00223d9484b5b6ffba71e57ebe0c958a8a033da2e6d58303d396af91db9f5",
    "official_verified": true,
    "status": "ok"
  },
  {
    "dataset": "ptbxl",
    "path": "records500/16000/16535_hr.hea",
    "url": "https://physionet.org/files/ptb-xl/1.0.3/records500/16000/16535_hr.hea",
    "bytes": 607,
    "sha256": "aa6a5cc61761f5720fb5e17e57b72df133a1be21030dc16b4bde72a35102c1a3",
    "official_verified": true,
    "status": "ok"
  },
  {
    "dataset": "plus",
    "path": "fiducial_points/ecgdeli/01000/01051_points_lead_V1.atr",
    "url": "https://physionet.org/files/ptb-xl-plus/1.0.1/fiducial_points/ecgdeli/01000/01051_points_lead_V1.atr",
    "bytes": 2304,
    "sha256": "22a8212df86212a8a3ec6cb4ac8c06b9786d35e7333ceea6155b8dc965c424be",
    "official_verified": true,
    "status": "ok"
  },
  {
    "dataset": "plus",
    "path": "fiducial_points/ecgdeli/16000/16535_points_lead_V6.atr",
    "url": "https://physionet.org/files/ptb-xl-plus/1.0.1/fiducial_points/ecgdeli/16000/16535_points_lead_V6.atr",
    "bytes": 4158,
    "sha256": "98376dd30256acf94fa9562714183753ea885a4980e2d149b08436f1bb5a8415",
    "official_verified": true,
    "status": "ok"
  },
  {
    "dataset": "ptbxl",
    "path": "records500/05000/05087_hr.hea",
    "url": "https://physionet.org/files/ptb-xl/1.0.3/records500/05000/05087_hr.hea",
    "bytes": 611,
    "sha256": "fe4401f9edbce5f96eae0ced960c34171e769b8b8d12c247b8323416a22e85ef",
    "official_verified": true,
    "status": "ok"
  },
  {
    "dataset": "ptbxl",
    "path": "records500/10000/10336_hr.dat",
    "url": "https://physionet.org/files/ptb-xl/1.0.3/records500/10000/10336_hr.dat",
    "bytes": 120000,
    "sha256": "0683008c8ade3db2147041208706d277e825c8b14734da0707b50234dc66d6d6",
    "official_verified": true,
    "status": "ok"
  },
  {
    "dataset": "plus",
    "path": "fiducial_points/ecgdeli/16000/16535_points_lead_V1.atr",
    "url": "https://physionet.org/files/ptb-xl-plus/1.0.1/fiducial_points/ecgdeli/16000/16535_points_lead_V1.atr",
    "bytes": 4158,
    "sha256": "dd880661e12a83b67889b045026ba37c05d8758513d6370e2cafad0aa1eaeafd",
    "official_verified": true,
    "status": "ok"
  },
  {
    "dataset": "plus",
    "path": "fiducial_points/ecgdeli/05000/05087_points_lead_V6.atr",
    "url": "https://physionet.org/files/ptb-xl-plus/1.0.1/fiducial_points/ecgdeli/05000/05087_points_lead_V6.atr",
    "bytes": 2716,
    "sha256": "d5074e2ed29eeb304cd54afa7a89ec876634f2685489aeffd6d977cc8e4becd6",
    "official_verified": true,
    "status": "ok"
  },
  {
    "dataset": "ptbxl",
    "path": "records500/01000/01394_hr.hea",
    "url": "https://physionet.org/files/ptb-xl/1.0.3/records500/01000/01394_hr.hea",
    "bytes": 611,
    "sha256": "4fd3c3666fad09d2ea8630cf9bdecdd249241b2b9deff398c843eefc5868bfdc",
    "official_verified": true,
    "status": "ok"
  },
  {
    "dataset": "ptbxl",
    "path": "records500/05000/05087_hr.dat",
    "url": "https://physionet.org/files/ptb-xl/1.0.3/records500/05000/05087_hr.dat",
    "bytes": 120000,
    "sha256": "145329a169d91c9a370eb1041b486579145e1535da6ecbfa63f408ba5c52fdb1",
    "official_verified": true,
    "status": "ok"
  },
  {
    "dataset": "ptbxl",
    "path": "records500/07000/07747_hr.dat",
    "url": "https://physionet.org/files/ptb-xl/1.0.3/records500/07000/07747_hr.dat",
    "bytes": 120000,
    "sha256": "4c62ef96800319caff0520927788265866ea5eecf7d6c44951a939c73c1fe5fb",
    "official_verified": true,
    "status": "ok"
  },
  {
    "dataset": "ptbxl",
    "path": "records500/01000/01051_hr.dat",
    "url": "https://physionet.org/files/ptb-xl/1.0.3/records500/01000/01051_hr.dat",
    "bytes": 120000,
    "sha256": "f1c407a3bea1477c117be50a11f3c4aeea4aa6df54592efcfa8b06ca2d13b43c",
    "official_verified": true,
    "status": "ok"
  },
  {
    "dataset": "plus",
    "path": "fiducial_points/ecgdeli/05000/05087_points_lead_V1.atr",
    "url": "https://physionet.org/files/ptb-xl-plus/1.0.1/fiducial_points/ecgdeli/05000/05087_points_lead_V1.atr",
    "bytes": 2716,
    "sha256": "993cd10282c11ccbe878b2c2f4cfbd7f1243c900aa665d106d1f632bc383e364",
    "official_verified": true,
    "status": "ok"
  },
  {
    "dataset": "ptbxl",
    "path": "records500/16000/16535_hr.dat",
    "url": "https://physionet.org/files/ptb-xl/1.0.3/records500/16000/16535_hr.dat",
    "bytes": 120000,
    "sha256": "eb604636f1cfcd38eb387cfa68304722b63d738ba70b2764d893e73e6c9871b1",
    "official_verified": true,
    "status": "ok"
  },
  {
    "dataset": "plus",
    "path": "fiducial_points/ecgdeli/01000/01394_points_lead_V1.atr",
    "url": "https://physionet.org/files/ptb-xl-plus/1.0.1/fiducial_points/ecgdeli/01000/01394_points_lead_V1.atr",
    "bytes": 2922,
    "sha256": "3c07455db12798f5b4f2e38aa781a95cb9c896fd2556bb7ca3839e70d950b4c3",
    "official_verified": true,
    "status": "ok"
  },
  {
    "dataset": "plus",
    "path": "fiducial_points/ecgdeli/01000/01394_points_lead_V6.atr",
    "url": "https://physionet.org/files/ptb-xl-plus/1.0.1/fiducial_points/ecgdeli/01000/01394_points_lead_V6.atr",
    "bytes": 2922,
    "sha256": "bf7e1f39559c3539bfbf961cf7051b4e4e49c82dccc76c1de897f5381fc69313",
    "official_verified": true,
    "status": "ok"
  },
  {
    "dataset": "ptbxl",
    "path": "records500/01000/01394_hr.dat",
    "url": "https://physionet.org/files/ptb-xl/1.0.3/records500/01000/01394_hr.dat",
    "bytes": 120000,
    "sha256": "57434f7628365dd9a5156cbfab2355370fd682d952fe7cda547091f8d3252288",
    "official_verified": true,
    "status": "ok"
  },
  {
    "dataset": "plus",
    "path": "fiducial_points/ecgdeli/00000/00243_points_lead_V6.atr",
    "url": "https://physionet.org/files/ptb-xl-plus/1.0.1/fiducial_points/ecgdeli/00000/00243_points_lead_V6.atr",
    "bytes": 2510,
    "sha256": "afe24f5911ed439ebf4c06382c92e2df3648f8ca8a783e9c0e297225642edea0",
    "official_verified": true,
    "status": "ok"
  },
  {
    "dataset": "plus",
    "path": "fiducial_points/ecgdeli/01000/01051_points_lead_V6.atr",
    "url": "https://physionet.org/files/ptb-xl-plus/1.0.1/fiducial_points/ecgdeli/01000/01051_points_lead_V6.atr",
    "bytes": 2304,
    "sha256": "70c226209badcf4245ee711d6162761bf139688969d9e0006d9bf36991e65dbf",
    "official_verified": true,
    "status": "ok"
  },
  {
    "dataset": "plus",
    "path": "fiducial_points/ecgdeli/00000/00243_points_lead_V1.atr",
    "url": "https://physionet.org/files/ptb-xl-plus/1.0.1/fiducial_points/ecgdeli/00000/00243_points_lead_V1.atr",
    "bytes": 2510,
    "sha256": "35e323663b1365c5ffa001accf1a2559ba9d971bfcdbd481bd785a3e030e2c6d",
    "official_verified": true,
    "status": "ok"
  },
  {
    "dataset": "ptbxl",
    "path": "records500/13000/13926_hr.hea",
    "url": "https://physionet.org/files/ptb-xl/1.0.3/records500/13000/13926_hr.hea",
    "bytes": 605,
    "sha256": "c5f495b27b3bf52275497eb73cfb88213d82efda35060e6e3c09879c7865b4aa",
    "official_verified": true,
    "status": "ok"
  },
  {
    "dataset": "ptbxl",
    "path": "records500/00000/00243_hr.dat",
    "url": "https://physionet.org/files/ptb-xl/1.0.3/records500/00000/00243_hr.dat",
    "bytes": 120000,
    "sha256": "26fb17cf888123dbab8ab1d65fa25f0760b2c26b429511cd2cb6943e0c709f1c",
    "official_verified": true,
    "status": "ok"
  },
  {
    "dataset": "ptbxl",
    "path": "records500/00000/00243_hr.hea",
    "url": "https://physionet.org/files/ptb-xl/1.0.3/records500/00000/00243_hr.hea",
    "bytes": 621,
    "sha256": "a807d76afc189ade19929a504295b0e5a54e2b6519c599e9784374099e75fc36",
    "official_verified": true,
    "status": "ok"
  },
  {
    "dataset": "plus",
    "path": "fiducial_points/ecgdeli/13000/13926_points_lead_V1.atr",
    "url": "https://physionet.org/files/ptb-xl-plus/1.0.1/fiducial_points/ecgdeli/13000/13926_points_lead_V1.atr",
    "bytes": 2098,
    "sha256": "ca208df1dc384bb19269c082f7411fdaf01d67f4d446ece8aecae8c0247678e9",
    "official_verified": true,
    "status": "ok"
  },
  {
    "dataset": "ptbxl",
    "path": "records500/05000/05973_hr.hea",
    "url": "https://physionet.org/files/ptb-xl/1.0.3/records500/05000/05973_hr.hea",
    "bytes": 608,
    "sha256": "a7ebfb35067d7687717dd1cbf4ec69dd145dfca8f8ab14926093748fd16046a1",
    "official_verified": true,
    "status": "ok"
  },
  {
    "dataset": "plus",
    "path": "fiducial_points/ecgdeli/05000/05973_points_lead_V1.atr",
    "url": "https://physionet.org/files/ptb-xl-plus/1.0.1/fiducial_points/ecgdeli/05000/05973_points_lead_V1.atr",
    "bytes": 2304,
    "sha256": "780c9fd81502151ce30060f9428c21055e54457d03b17f7b9e51c32c9a8ed5fa",
    "official_verified": true,
    "status": "ok"
  },
  {
    "dataset": "ptbxl",
    "path": "records500/13000/13926_hr.dat",
    "url": "https://physionet.org/files/ptb-xl/1.0.3/records500/13000/13926_hr.dat",
    "bytes": 120000,
    "sha256": "0f2d16b5487db3bce1c900f3b1107f57da28ad56358f0fbd181b39b925a4afae",
    "official_verified": true,
    "status": "ok"
  },
  {
    "dataset": "plus",
    "path": "fiducial_points/ecgdeli/13000/13926_points_lead_V6.atr",
    "url": "https://physionet.org/files/ptb-xl-plus/1.0.1/fiducial_points/ecgdeli/13000/13926_points_lead_V6.atr",
    "bytes": 2098,
    "sha256": "257b00987c5e22977f255754dbf812ffd9f7a05f6b360ccc17880d3e40c8d451",
    "official_verified": true,
    "status": "ok"
  },
  {
    "dataset": "plus",
    "path": "fiducial_points/ecgdeli/05000/05973_points_lead_V6.atr",
    "url": "https://physionet.org/files/ptb-xl-plus/1.0.1/fiducial_points/ecgdeli/05000/05973_points_lead_V6.atr",
    "bytes": 2304,
    "sha256": "00b4b1c7479a501745ae7fcd5afe3f0cc5ad65219049de4e62b6f42c29b4463f",
    "official_verified": true,
    "status": "ok"
  },
  {
    "dataset": "plus",
    "path": "fiducial_points/ecgdeli/04000/04880_points_lead_V6.atr",
    "url": "https://physionet.org/files/ptb-xl-plus/1.0.1/fiducial_points/ecgdeli/04000/04880_points_lead_V6.atr",
    "bytes": 2510,
    "sha256": "58b18e5618fd267e7c9e897b96ce8aa66d392cc4e339f722059a3541c18ace76",
    "official_verified": true,
    "status": "ok"
  },
  {
    "dataset": "ptbxl",
    "path": "records500/04000/04880_hr.hea",
    "url": "https://physionet.org/files/ptb-xl/1.0.3/records500/04000/04880_hr.hea",
    "bytes": 618,
    "sha256": "4bd4881eafe41be27c36dba753be837b4ac231d698c71b63e1282a592c3983f7",
    "official_verified": true,
    "status": "ok"
  },
  {
    "dataset": "plus",
    "path": "fiducial_points/ecgdeli/04000/04880_points_lead_V1.atr",
    "url": "https://physionet.org/files/ptb-xl-plus/1.0.1/fiducial_points/ecgdeli/04000/04880_points_lead_V1.atr",
    "bytes": 2510,
    "sha256": "62b709071b9097ff6be39c1dd5eb8520cc33d43bd616c0bd31e0a21fca46a8d2",
    "official_verified": true,
    "status": "ok"
  },
  {
    "dataset": "plus",
    "path": "fiducial_points/ecgdeli/08000/08609_points_lead_V6.atr",
    "url": "https://physionet.org/files/ptb-xl-plus/1.0.1/fiducial_points/ecgdeli/08000/08609_points_lead_V6.atr",
    "bytes": 3128,
    "sha256": "45ab6646adb9f1c603fdcb492a55a5545a715b4d3e417b02be266fa31c3987dc",
    "official_verified": true,
    "status": "ok"
  },
  {
    "dataset": "plus",
    "path": "fiducial_points/ecgdeli/08000/08609_points_lead_V1.atr",
    "url": "https://physionet.org/files/ptb-xl-plus/1.0.1/fiducial_points/ecgdeli/08000/08609_points_lead_V1.atr",
    "bytes": 3128,
    "sha256": "8f3b6cb349955938108a0ce7670d19046db266b6badddf1d186cdb80a83da247",
    "official_verified": true,
    "status": "ok"
  },
  {
    "dataset": "ptbxl",
    "path": "records500/08000/08609_hr.hea",
    "url": "https://physionet.org/files/ptb-xl/1.0.3/records500/08000/08609_hr.hea",
    "bytes": 617,
    "sha256": "701df180f665b45658dc326f450949536b085663447713a7a8e24011413d7580",
    "official_verified": true,
    "status": "ok"
  },
  {
    "dataset": "ptbxl",
    "path": "records500/12000/12533_hr.hea",
    "url": "https://physionet.org/files/ptb-xl/1.0.3/records500/12000/12533_hr.hea",
    "bytes": 603,
    "sha256": "fa1a5c1b81218134ba6c84858106d15b9ea57e6789087eb6ddb3ca121d9d3c11",
    "official_verified": true,
    "status": "ok"
  },
  {
    "dataset": "plus",
    "path": "fiducial_points/ecgdeli/12000/12533_points_lead_V1.atr",
    "url": "https://physionet.org/files/ptb-xl-plus/1.0.1/fiducial_points/ecgdeli/12000/12533_points_lead_V1.atr",
    "bytes": 2304,
    "sha256": "824548737848519e391406815b5e7ac7b56eeaf9df3331f368520279e6133f8a",
    "official_verified": true,
    "status": "ok"
  },
  {
    "dataset": "ptbxl",
    "path": "records500/08000/08147_hr.hea",
    "url": "https://physionet.org/files/ptb-xl/1.0.3/records500/08000/08147_hr.hea",
    "bytes": 615,
    "sha256": "42f71d87e587f1a8635e46d10848dae64649e4a74512800345392c0903b192da",
    "official_verified": true,
    "status": "ok"
  },
  {
    "dataset": "ptbxl",
    "path": "records500/05000/05973_hr.dat",
    "url": "https://physionet.org/files/ptb-xl/1.0.3/records500/05000/05973_hr.dat",
    "bytes": 120000,
    "sha256": "4416e57885729ac07e1be8266e4500003887fa06cef557cdb83054bf6f4cf5ac",
    "official_verified": true,
    "status": "ok"
  },
  {
    "dataset": "plus",
    "path": "fiducial_points/ecgdeli/08000/08147_points_lead_V1.atr",
    "url": "https://physionet.org/files/ptb-xl-plus/1.0.1/fiducial_points/ecgdeli/08000/08147_points_lead_V1.atr",
    "bytes": 2716,
    "sha256": "496be963fe6cbffb3e8e5d61cf7d4cbaddc50dad3e2de5d929f45ccaeaf5b10f",
    "official_verified": true,
    "status": "ok"
  },
  {
    "dataset": "ptbxl",
    "path": "records500/08000/08609_hr.dat",
    "url": "https://physionet.org/files/ptb-xl/1.0.3/records500/08000/08609_hr.dat",
    "bytes": 120000,
    "sha256": "99261c56f90cd02856f66f6fae8500f0b1206d6120b50f9bd9ad78543e5805a0",
    "official_verified": true,
    "status": "ok"
  },
  {
    "dataset": "ptbxl",
    "path": "records500/08000/08147_hr.dat",
    "url": "https://physionet.org/files/ptb-xl/1.0.3/records500/08000/08147_hr.dat",
    "bytes": 120000,
    "sha256": "db15887daa12508860c359efe4e9a0ee0a35a2d64aaba2c23e975a41757c8a33",
    "official_verified": true,
    "status": "ok"
  },
  {
    "dataset": "plus",
    "path": "fiducial_points/ecgdeli/12000/12533_points_lead_V6.atr",
    "url": "https://physionet.org/files/ptb-xl-plus/1.0.1/fiducial_points/ecgdeli/12000/12533_points_lead_V6.atr",
    "bytes": 2304,
    "sha256": "fa86bd0c430053a0886f7ce06b4aa129d6199964b430f78a72990206b7b831e4",
    "official_verified": true,
    "status": "ok"
  },
  {
    "dataset": "ptbxl",
    "path": "records500/04000/04880_hr.dat",
    "url": "https://physionet.org/files/ptb-xl/1.0.3/records500/04000/04880_hr.dat",
    "bytes": 120000,
    "sha256": "a6d806e98084a3e0b9e0dfbe60640c0efcfd3134890eb45b612315df7decb13b",
    "official_verified": true,
    "status": "ok"
  },
  {
    "dataset": "plus",
    "path": "fiducial_points/ecgdeli/08000/08147_points_lead_V6.atr",
    "url": "https://physionet.org/files/ptb-xl-plus/1.0.1/fiducial_points/ecgdeli/08000/08147_points_lead_V6.atr",
    "bytes": 2716,
    "sha256": "1c3b41fd8ccdfe3f5c07de09f45b3ea20e29b8a10d9f0cf09c72ed76aa3dc3a7",
    "official_verified": true,
    "status": "ok"
  },
  {
    "dataset": "ptbxl",
    "path": "records500/20000/20100_hr.hea",
    "url": "https://physionet.org/files/ptb-xl/1.0.3/records500/20000/20100_hr.hea",
    "bytes": 607,
    "sha256": "5ead14414ba4323df524ac51c2fe4d3d4d6fb0327f093f6c5438cbe26f839059",
    "official_verified": true,
    "status": "ok"
  },
  {
    "dataset": "ptbxl",
    "path": "records500/12000/12533_hr.dat",
    "url": "https://physionet.org/files/ptb-xl/1.0.3/records500/12000/12533_hr.dat",
    "bytes": 120000,
    "sha256": "4185f52fd4d1a8a6644fc8f72b6b6ed94b33bde4d44a34c78d3578916f9eb598",
    "official_verified": true,
    "status": "ok"
  },
  {
    "dataset": "ptbxl",
    "path": "records500/20000/20100_hr.dat",
    "url": "https://physionet.org/files/ptb-xl/1.0.3/records500/20000/20100_hr.dat",
    "bytes": 120000,
    "sha256": "2f0add4f00f7bcb76fc91e688adc59b67806fde5de37f0ee54d5b30318d5a7bf",
    "official_verified": true,
    "status": "ok"
  },
  {
    "dataset": "ptbxl",
    "path": "records500/09000/09260_hr.hea",
    "url": "https://physionet.org/files/ptb-xl/1.0.3/records500/09000/09260_hr.hea",
    "bytes": 611,
    "sha256": "0e5ba562dae40745b7da65e9d89a38338be0dd7499986100189834bef51b19a5",
    "official_verified": true,
    "status": "ok"
  },
  {
    "dataset": "plus",
    "path": "fiducial_points/ecgdeli/09000/09180_points_lead_V6.atr",
    "url": "https://physionet.org/files/ptb-xl-plus/1.0.1/fiducial_points/ecgdeli/09000/09180_points_lead_V6.atr",
    "bytes": 2098,
    "sha256": "f7f13b2983ebb30e2335d4940c941e7a84eaa0727f9ed9d09b4a1ecacf43783d",
    "official_verified": true,
    "status": "ok"
  },
  {
    "dataset": "ptbxl",
    "path": "records500/09000/09180_hr.hea",
    "url": "https://physionet.org/files/ptb-xl/1.0.3/records500/09000/09180_hr.hea",
    "bytes": 602,
    "sha256": "e42bcb66edef40c799f06085da0a64bbcd595084c88070ef5f84cf5113e9c342",
    "official_verified": true,
    "status": "ok"
  },
  {
    "dataset": "plus",
    "path": "fiducial_points/ecgdeli/09000/09180_points_lead_V1.atr",
    "url": "https://physionet.org/files/ptb-xl-plus/1.0.1/fiducial_points/ecgdeli/09000/09180_points_lead_V1.atr",
    "bytes": 2098,
    "sha256": "08a2fd56058c7b4db1c0bffc7a01102d0b97cdb9211fce6b92c8a3f3d869c401",
    "official_verified": true,
    "status": "ok"
  },
  {
    "dataset": "plus",
    "path": "fiducial_points/ecgdeli/20000/20100_points_lead_V1.atr",
    "url": "https://physionet.org/files/ptb-xl-plus/1.0.1/fiducial_points/ecgdeli/20000/20100_points_lead_V1.atr",
    "bytes": 2510,
    "sha256": "14f9aeae05293023dd39356a81ffa8b499a068323bc389cacba86bbd217dd6e6",
    "official_verified": true,
    "status": "ok"
  },
  {
    "dataset": "plus",
    "path": "fiducial_points/ecgdeli/20000/20100_points_lead_V6.atr",
    "url": "https://physionet.org/files/ptb-xl-plus/1.0.1/fiducial_points/ecgdeli/20000/20100_points_lead_V6.atr",
    "bytes": 2510,
    "sha256": "02ac483deeb363bb9230b311f1fecdf3c938c695c9b2298f8dc7bfee97ac4129",
    "official_verified": true,
    "status": "ok"
  },
  {
    "dataset": "ptbxl",
    "path": "records500/09000/09180_hr.dat",
    "url": "https://physionet.org/files/ptb-xl/1.0.3/records500/09000/09180_hr.dat",
    "bytes": 120000,
    "sha256": "6fe25bfee0c9766c091e0d395679abc2d59a4bb37492e4036ba7e0d4ab169589",
    "official_verified": true,
    "status": "ok"
  },
  {
    "dataset": "plus",
    "path": "fiducial_points/ecgdeli/09000/09260_points_lead_V1.atr",
    "url": "https://physionet.org/files/ptb-xl-plus/1.0.1/fiducial_points/ecgdeli/09000/09260_points_lead_V1.atr",
    "bytes": 2716,
    "sha256": "e8bacad39e4d54e5db0ff46bcb51a09bef2815ef8b84e98452451015a8a7ccfa",
    "official_verified": true,
    "status": "ok"
  },
  {
    "dataset": "plus",
    "path": "fiducial_points/ecgdeli/09000/09260_points_lead_V6.atr",
    "url": "https://physionet.org/files/ptb-xl-plus/1.0.1/fiducial_points/ecgdeli/09000/09260_points_lead_V6.atr",
    "bytes": 2716,
    "sha256": "e978570e4ff879dd9abfdbcccef4b88bccbcd700deb9030985994b22cd0394d3",
    "official_verified": true,
    "status": "ok"
  },
  {
    "dataset": "ptbxl",
    "path": "records500/09000/09260_hr.dat",
    "url": "https://physionet.org/files/ptb-xl/1.0.3/records500/09000/09260_hr.dat",
    "bytes": 120000,
    "sha256": "832367e514cfddcd3f6ea88b04fd611a0efcbf70d75b8e72d0e6a7a145b12246",
    "official_verified": true,
    "status": "ok"
  },
  {
    "dataset": "ptbxl",
    "path": "records500/09000/09982_hr.hea",
    "url": "https://physionet.org/files/ptb-xl/1.0.3/records500/09000/09982_hr.hea",
    "bytes": 606,
    "sha256": "86bec5c2da5b93e9d1162e6139b3f1b7183a7a978a75f60437da69d2c950b9f8",
    "official_verified": true,
    "status": "ok"
  },
  {
    "dataset": "plus",
    "path": "fiducial_points/ecgdeli/20000/20775_points_lead_V1.atr",
    "url": "https://physionet.org/files/ptb-xl-plus/1.0.1/fiducial_points/ecgdeli/20000/20775_points_lead_V1.atr",
    "bytes": 1686,
    "sha256": "212777ca9cebd49b1adee8a2bd77ef9a6674681592e248d699a1a1b68ddb22ae",
    "official_verified": true,
    "status": "ok"
  },
  {
    "dataset": "ptbxl",
    "path": "records500/11000/11126_hr.hea",
    "url": "https://physionet.org/files/ptb-xl/1.0.3/records500/11000/11126_hr.hea",
    "bytes": 604,
    "sha256": "7c35d46b376af89814ac53c3c87b6b2abb99440c97f30c7d8b769fd9ec467ba0",
    "official_verified": true,
    "status": "ok"
  },
  {
    "dataset": "plus",
    "path": "fiducial_points/ecgdeli/20000/20775_points_lead_V6.atr",
    "url": "https://physionet.org/files/ptb-xl-plus/1.0.1/fiducial_points/ecgdeli/20000/20775_points_lead_V6.atr",
    "bytes": 1686,
    "sha256": "1829b101925c5156546264b3def0ce9786a059a3f31976a44c6e7a37ff98a846",
    "official_verified": true,
    "status": "ok"
  },
  {
    "dataset": "plus",
    "path": "fiducial_points/ecgdeli/09000/09982_points_lead_V6.atr",
    "url": "https://physionet.org/files/ptb-xl-plus/1.0.1/fiducial_points/ecgdeli/09000/09982_points_lead_V6.atr",
    "bytes": 2098,
    "sha256": "f85a6065ee78b975e2e5c560d797a71c3dd97d8bd72ab943ae2b9682d760de3e",
    "official_verified": true,
    "status": "ok"
  },
  {
    "dataset": "plus",
    "path": "fiducial_points/ecgdeli/09000/09982_points_lead_V1.atr",
    "url": "https://physionet.org/files/ptb-xl-plus/1.0.1/fiducial_points/ecgdeli/09000/09982_points_lead_V1.atr",
    "bytes": 2098,
    "sha256": "8726608e582f69b58b51551aad7ed5b537102832ba16381b922c5149b8d08467",
    "official_verified": true,
    "status": "ok"
  },
  {
    "dataset": "plus",
    "path": "fiducial_points/ecgdeli/11000/11126_points_lead_V6.atr",
    "url": "https://physionet.org/files/ptb-xl-plus/1.0.1/fiducial_points/ecgdeli/11000/11126_points_lead_V6.atr",
    "bytes": 1892,
    "sha256": "cfa28b6ab82fedbea3b470983cc9caa5802e6463a09918662a6995808dde7545",
    "official_verified": true,
    "status": "ok"
  },
  {
    "dataset": "plus",
    "path": "fiducial_points/ecgdeli/11000/11126_points_lead_V1.atr",
    "url": "https://physionet.org/files/ptb-xl-plus/1.0.1/fiducial_points/ecgdeli/11000/11126_points_lead_V1.atr",
    "bytes": 1892,
    "sha256": "f8fdee9db9e03f7df7733d08901da857b4f270a22453c8543c4268c5f2cd4003",
    "official_verified": true,
    "status": "ok"
  },
  {
    "dataset": "ptbxl",
    "path": "records500/02000/02579_hr.hea",
    "url": "https://physionet.org/files/ptb-xl/1.0.3/records500/02000/02579_hr.hea",
    "bytes": 606,
    "sha256": "aad94ea29df72b1325aba846eca44d5ac3196a3a30019c09a722fa337e60b993",
    "official_verified": true,
    "status": "ok"
  },
  {
    "dataset": "plus",
    "path": "fiducial_points/ecgdeli/02000/02579_points_lead_V1.atr",
    "url": "https://physionet.org/files/ptb-xl-plus/1.0.1/fiducial_points/ecgdeli/02000/02579_points_lead_V1.atr",
    "bytes": 2098,
    "sha256": "73dcdf9fba7c797f969c2ba2eaa34e6c4675baea6f23e1334a85a23407e27681",
    "official_verified": true,
    "status": "ok"
  },
  {
    "dataset": "plus",
    "path": "fiducial_points/ecgdeli/02000/02579_points_lead_V6.atr",
    "url": "https://physionet.org/files/ptb-xl-plus/1.0.1/fiducial_points/ecgdeli/02000/02579_points_lead_V6.atr",
    "bytes": 2098,
    "sha256": "b2216a3670711480d5ea001aea32e1606117e97eb5ed88b1316b985a1e899478",
    "official_verified": true,
    "status": "ok"
  },
  {
    "dataset": "ptbxl",
    "path": "records500/03000/03947_hr.hea",
    "url": "https://physionet.org/files/ptb-xl/1.0.3/records500/03000/03947_hr.hea",
    "bytes": 614,
    "sha256": "2f4c1c712beca3a60f68842a3a1595c5d796b02a7b37fc88435e25f35a56a63c",
    "official_verified": true,
    "status": "ok"
  },
  {
    "dataset": "plus",
    "path": "fiducial_points/ecgdeli/03000/03947_points_lead_V6.atr",
    "url": "https://physionet.org/files/ptb-xl-plus/1.0.1/fiducial_points/ecgdeli/03000/03947_points_lead_V6.atr",
    "bytes": 4158,
    "sha256": "078f9279320f78b1ad763d29bd49c2b587ca6696a05b48424fa8d928a457f8c2",
    "official_verified": true,
    "status": "ok"
  },
  {
    "dataset": "ptbxl",
    "path": "records500/20000/20775_hr.hea",
    "url": "https://physionet.org/files/ptb-xl/1.0.3/records500/20000/20775_hr.hea",
    "bytes": 611,
    "sha256": "664be30e18352bda635c9f4ea914a5e80128b2bfb83bc21dc70eb11a9489808d",
    "official_verified": true,
    "status": "ok"
  },
  {
    "dataset": "plus",
    "path": "fiducial_points/ecgdeli/03000/03947_points_lead_V1.atr",
    "url": "https://physionet.org/files/ptb-xl-plus/1.0.1/fiducial_points/ecgdeli/03000/03947_points_lead_V1.atr",
    "bytes": 4158,
    "sha256": "fea97a4941bccec4751f46a1482eaccc05ca1c876d9319a8fc72d2ad37fd9c3c",
    "official_verified": true,
    "status": "ok"
  },
  {
    "dataset": "ptbxl",
    "path": "records500/01000/01618_hr.hea",
    "url": "https://physionet.org/files/ptb-xl/1.0.3/records500/01000/01618_hr.hea",
    "bytes": 615,
    "sha256": "c181f7dffba5621c8cb03593f09cdb62339a5b72a6dc0b79f1e04a25c09e20d9",
    "official_verified": true,
    "status": "ok"
  },
  {
    "dataset": "ptbxl",
    "path": "records500/09000/09982_hr.dat",
    "url": "https://physionet.org/files/ptb-xl/1.0.3/records500/09000/09982_hr.dat",
    "bytes": 120000,
    "sha256": "c8395329cd3da3548f18b63cc06ce679c40dafdf6c92b511378a1bcc19c65ed4",
    "official_verified": true,
    "status": "ok"
  },
  {
    "dataset": "ptbxl",
    "path": "records500/20000/20775_hr.dat",
    "url": "https://physionet.org/files/ptb-xl/1.0.3/records500/20000/20775_hr.dat",
    "bytes": 120000,
    "sha256": "c044c354d3d095d39f241da54530dcfc1836b5dd02c27025337bb831e40539ca",
    "official_verified": true,
    "status": "ok"
  },
  {
    "dataset": "plus",
    "path": "fiducial_points/ecgdeli/01000/01618_points_lead_V1.atr",
    "url": "https://physionet.org/files/ptb-xl-plus/1.0.1/fiducial_points/ecgdeli/01000/01618_points_lead_V1.atr",
    "bytes": 2510,
    "sha256": "05974a02d238e51a00e512e291a882bed73773ae69cde77da89700398bec8672",
    "official_verified": true,
    "status": "ok"
  },
  {
    "dataset": "plus",
    "path": "fiducial_points/ecgdeli/01000/01618_points_lead_V6.atr",
    "url": "https://physionet.org/files/ptb-xl-plus/1.0.1/fiducial_points/ecgdeli/01000/01618_points_lead_V6.atr",
    "bytes": 2510,
    "sha256": "e0bcf536aaea7cae7195c2e26cdff86b9bd87dda22d2bc76cae85e16a176efde",
    "official_verified": true,
    "status": "ok"
  },
  {
    "dataset": "ptbxl",
    "path": "records500/11000/11126_hr.dat",
    "url": "https://physionet.org/files/ptb-xl/1.0.3/records500/11000/11126_hr.dat",
    "bytes": 120000,
    "sha256": "7097e6fc2db2607050bf1f616ba8452e41914dbfd6675002774c10cbb25f2c8f",
    "official_verified": true,
    "status": "ok"
  },
  {
    "dataset": "ptbxl",
    "path": "records500/02000/02579_hr.dat",
    "url": "https://physionet.org/files/ptb-xl/1.0.3/records500/02000/02579_hr.dat",
    "bytes": 120000,
    "sha256": "041b09deac489240f427dc443e0ed7985fa75605b5d24b798a52d4052a8fea40",
    "official_verified": true,
    "status": "ok"
  },
  {
    "dataset": "ptbxl",
    "path": "records500/01000/01618_hr.dat",
    "url": "https://physionet.org/files/ptb-xl/1.0.3/records500/01000/01618_hr.dat",
    "bytes": 120000,
    "sha256": "b9682765b6c62307334928460fc8ba7ae18fb95c6d6280cc0a935cd393c9daf4",
    "official_verified": true,
    "status": "ok"
  },
  {
    "dataset": "ptbxl",
    "path": "records500/03000/03947_hr.dat",
    "url": "https://physionet.org/files/ptb-xl/1.0.3/records500/03000/03947_hr.dat",
    "bytes": 120000,
    "sha256": "92af395cddf490003c42d7740b291f7216d700103a5b7140c3a8532466314ebe",
    "official_verified": true,
    "status": "ok"
  },
  {
    "dataset": "ptbxl",
    "path": "records500/08000/08446_hr.hea",
    "url": "https://physionet.org/files/ptb-xl/1.0.3/records500/08000/08446_hr.hea",
    "bytes": 610,
    "sha256": "2aaf8d7743b19922eeeedde75e9482f37900ba84fd3fbcb2b127c78ce2385b81",
    "official_verified": true,
    "status": "ok"
  },
  {
    "dataset": "plus",
    "path": "fiducial_points/ecgdeli/08000/08446_points_lead_V6.atr",
    "url": "https://physionet.org/files/ptb-xl-plus/1.0.1/fiducial_points/ecgdeli/08000/08446_points_lead_V6.atr",
    "bytes": 2922,
    "sha256": "8024087ab9477cb348c4ce2cc3f345adec7430043f29b4fcd3e68a916bc2ef00",
    "official_verified": true,
    "status": "ok"
  },
  {
    "dataset": "plus",
    "path": "fiducial_points/ecgdeli/08000/08446_points_lead_V1.atr",
    "url": "https://physionet.org/files/ptb-xl-plus/1.0.1/fiducial_points/ecgdeli/08000/08446_points_lead_V1.atr",
    "bytes": 2922,
    "sha256": "988e0bfbb6352d24fb8ed378a84e3de91a3756a11a32652a4a3950733b0f28d4",
    "official_verified": true,
    "status": "ok"
  },
  {
    "dataset": "ptbxl",
    "path": "records500/03000/03708_hr.hea",
    "url": "https://physionet.org/files/ptb-xl/1.0.3/records500/03000/03708_hr.hea",
    "bytes": 611,
    "sha256": "ee61bc17f5d133b2d1dfb4f308fd9abeca12b47384397cc6830708c0b4ca9399",
    "official_verified": true,
    "status": "ok"
  },
  {
    "dataset": "plus",
    "path": "fiducial_points/ecgdeli/03000/03708_points_lead_V6.atr",
    "url": "https://physionet.org/files/ptb-xl-plus/1.0.1/fiducial_points/ecgdeli/03000/03708_points_lead_V6.atr",
    "bytes": 2716,
    "sha256": "71ca48dc3c375d9eeb9be345010e7fd405acc67da3d227a69cfb718967882c26",
    "official_verified": true,
    "status": "ok"
  },
  {
    "dataset": "ptbxl",
    "path": "records500/20000/20401_hr.hea",
    "url": "https://physionet.org/files/ptb-xl/1.0.3/records500/20000/20401_hr.hea",
    "bytes": 606,
    "sha256": "e7fa8f68b29e061c19c511e446a3672b47644585d0dde5921c538b65d872b738",
    "official_verified": true,
    "status": "ok"
  },
  {
    "dataset": "plus",
    "path": "fiducial_points/ecgdeli/20000/20401_points_lead_V1.atr",
    "url": "https://physionet.org/files/ptb-xl-plus/1.0.1/fiducial_points/ecgdeli/20000/20401_points_lead_V1.atr",
    "bytes": 2098,
    "sha256": "4079c0e2831e409afe899f0d88063c21139029875f469fce62f0c752bfa9602f",
    "official_verified": true,
    "status": "ok"
  },
  {
    "dataset": "plus",
    "path": "fiducial_points/ecgdeli/20000/20401_points_lead_V6.atr",
    "url": "https://physionet.org/files/ptb-xl-plus/1.0.1/fiducial_points/ecgdeli/20000/20401_points_lead_V6.atr",
    "bytes": 2098,
    "sha256": "4eee47adc2af06ce16a889aeaa7efae41b3a97cb6c79355bc556ad72355cd15c",
    "official_verified": true,
    "status": "ok"
  },
  {
    "dataset": "ptbxl",
    "path": "records500/20000/20240_hr.hea",
    "url": "https://physionet.org/files/ptb-xl/1.0.3/records500/20000/20240_hr.hea",
    "bytes": 610,
    "sha256": "c59036985a0c542477bb7047c2d95293aed7312a9933ae743526a7bf3d106eb7",
    "official_verified": true,
    "status": "ok"
  },
  {
    "dataset": "ptbxl",
    "path": "records500/08000/08446_hr.dat",
    "url": "https://physionet.org/files/ptb-xl/1.0.3/records500/08000/08446_hr.dat",
    "bytes": 120000,
    "sha256": "20b8942d8e1fd3d1686de73de9f39fbb86cc5dde7f7949d7d670924c2e57de33",
    "official_verified": true,
    "status": "ok"
  },
  {
    "dataset": "ptbxl",
    "path": "records500/20000/20401_hr.dat",
    "url": "https://physionet.org/files/ptb-xl/1.0.3/records500/20000/20401_hr.dat",
    "bytes": 120000,
    "sha256": "c8684a05204667673ab8dfbe6d872143148dbaafa0e70c632d0137418127cbca",
    "official_verified": true,
    "status": "ok"
  },
  {
    "dataset": "ptbxl",
    "path": "records500/20000/20068_hr.hea",
    "url": "https://physionet.org/files/ptb-xl/1.0.3/records500/20000/20068_hr.hea",
    "bytes": 611,
    "sha256": "ffd169b23c46d9ea465eac9ab8ffba3ac0d9f12b5467ce37719d76da07cc8492",
    "official_verified": true,
    "status": "ok"
  },
  {
    "dataset": "ptbxl",
    "path": "records500/03000/03708_hr.dat",
    "url": "https://physionet.org/files/ptb-xl/1.0.3/records500/03000/03708_hr.dat",
    "bytes": 120000,
    "sha256": "6e19f3e073c5bedd1832ae38690658a0ee8e82f3c6121f46c12fc15d25b41f2c",
    "official_verified": true,
    "status": "ok"
  },
  {
    "dataset": "plus",
    "path": "fiducial_points/ecgdeli/20000/20240_points_lead_V6.atr",
    "url": "https://physionet.org/files/ptb-xl-plus/1.0.1/fiducial_points/ecgdeli/20000/20240_points_lead_V6.atr",
    "bytes": 3334,
    "sha256": "b279df9059adec72c9582d508201f05e829e30b83f81a1e764c2041c7dab230e",
    "official_verified": true,
    "status": "ok"
  },
  {
    "dataset": "plus",
    "path": "fiducial_points/ecgdeli/03000/03708_points_lead_V1.atr",
    "url": "https://physionet.org/files/ptb-xl-plus/1.0.1/fiducial_points/ecgdeli/03000/03708_points_lead_V1.atr",
    "bytes": 2716,
    "sha256": "107ecb55364cb90419f4a24cdf4cc47ca74c76b60f3783efc7cb51d14e8ecc35",
    "official_verified": true,
    "status": "ok"
  },
  {
    "dataset": "plus",
    "path": "fiducial_points/ecgdeli/20000/20240_points_lead_V1.atr",
    "url": "https://physionet.org/files/ptb-xl-plus/1.0.1/fiducial_points/ecgdeli/20000/20240_points_lead_V1.atr",
    "bytes": 3334,
    "sha256": "49997d8e1b9b9e9dd64b9a9d458803f78318c916930607e185c8d8fa8c862469",
    "official_verified": true,
    "status": "ok"
  },
  {
    "dataset": "ptbxl",
    "path": "records500/20000/20068_hr.dat",
    "url": "https://physionet.org/files/ptb-xl/1.0.3/records500/20000/20068_hr.dat",
    "bytes": 120000,
    "sha256": "d4a33b0a28aa8a90dca6d13bc7141eeb3e2f4e5591800d4071a7b99a4fb3a23f",
    "official_verified": true,
    "status": "ok"
  },
  {
    "dataset": "plus",
    "path": "fiducial_points/ecgdeli/20000/20068_points_lead_V1.atr",
    "url": "https://physionet.org/files/ptb-xl-plus/1.0.1/fiducial_points/ecgdeli/20000/20068_points_lead_V1.atr",
    "bytes": 2922,
    "sha256": "70cfd86f982a4cb7903b042ece4d1d3df1c74fc1657e739539b7f7fb5ce2db9c",
    "official_verified": true,
    "status": "ok"
  },
  {
    "dataset": "ptbxl",
    "path": "records500/20000/20240_hr.dat",
    "url": "https://physionet.org/files/ptb-xl/1.0.3/records500/20000/20240_hr.dat",
    "bytes": 120000,
    "sha256": "d304bd05238225b7bf417b0390cf6b92087a83d026220e2a8813d7d2ecc8e7c8",
    "official_verified": true,
    "status": "ok"
  },
  {
    "dataset": "ptbxl",
    "path": "records500/20000/20085_hr.hea",
    "url": "https://physionet.org/files/ptb-xl/1.0.3/records500/20000/20085_hr.hea",
    "bytes": 604,
    "sha256": "797445905e20d7b6e4e199df63175ef5ad51b7cbc26ba6ef4275d3bdb6b4eb31",
    "official_verified": true,
    "status": "ok"
  },
  {
    "dataset": "plus",
    "path": "fiducial_points/ecgdeli/20000/20085_points_lead_V6.atr",
    "url": "https://physionet.org/files/ptb-xl-plus/1.0.1/fiducial_points/ecgdeli/20000/20085_points_lead_V6.atr",
    "bytes": 3128,
    "sha256": "d94d3bdddca2ba0c6c0955191ea1af4321594cee79287c395edb7666a211fb48",
    "official_verified": true,
    "status": "ok"
  },
  {
    "dataset": "ptbxl",
    "path": "records500/20000/20085_hr.dat",
    "url": "https://physionet.org/files/ptb-xl/1.0.3/records500/20000/20085_hr.dat",
    "bytes": 120000,
    "sha256": "8726c1d8dd072eed283007f3adfdcaafd772e0c93a9c14921ccad912bdf57660",
    "official_verified": true,
    "status": "ok"
  },
  {
    "dataset": "ptbxl",
    "path": "records500/05000/05924_hr.hea",
    "url": "https://physionet.org/files/ptb-xl/1.0.3/records500/05000/05924_hr.hea",
    "bytes": 607,
    "sha256": "f76bb635b53cbb013afd32ff3e3cebf2637b59af05e3c5ab6eec7886d83c6bb6",
    "official_verified": true,
    "status": "ok"
  },
  {
    "dataset": "plus",
    "path": "fiducial_points/ecgdeli/20000/20068_points_lead_V6.atr",
    "url": "https://physionet.org/files/ptb-xl-plus/1.0.1/fiducial_points/ecgdeli/20000/20068_points_lead_V6.atr",
    "bytes": 2922,
    "sha256": "efea4f7a6bf1645949ce191caadac5e3f82f927bb8403e571b2fa493e4c4f573",
    "official_verified": true,
    "status": "ok"
  },
  {
    "dataset": "plus",
    "path": "fiducial_points/ecgdeli/20000/20085_points_lead_V1.atr",
    "url": "https://physionet.org/files/ptb-xl-plus/1.0.1/fiducial_points/ecgdeli/20000/20085_points_lead_V1.atr",
    "bytes": 3128,
    "sha256": "173fceae10b3d2e186aba19e9b17990ce37db31652551682809f850498eda3a8",
    "official_verified": true,
    "status": "ok"
  },
  {
    "dataset": "ptbxl",
    "path": "records500/09000/09962_hr.hea",
    "url": "https://physionet.org/files/ptb-xl/1.0.3/records500/09000/09962_hr.hea",
    "bytes": 604,
    "sha256": "37d611c9cb1aea7d20556285f0bb2f320a3148a4d3a3fc9ffc9d3871d8182c84",
    "official_verified": true,
    "status": "ok"
  },
  {
    "dataset": "ptbxl",
    "path": "records500/05000/05924_hr.dat",
    "url": "https://physionet.org/files/ptb-xl/1.0.3/records500/05000/05924_hr.dat",
    "bytes": 120000,
    "sha256": "3a1081a04033f73d7533873a7fdcb7f5ff06da411debcbbfe20f371c4c2fe445",
    "official_verified": true,
    "status": "ok"
  },
  {
    "dataset": "ptbxl",
    "path": "records500/15000/15461_hr.hea",
    "url": "https://physionet.org/files/ptb-xl/1.0.3/records500/15000/15461_hr.hea",
    "bytes": 608,
    "sha256": "f5dccf26a9321f0b870e50abb45e74cfd67a2a3b2c59086659fee55647fb6ac9",
    "official_verified": true,
    "status": "ok"
  },
  {
    "dataset": "plus",
    "path": "fiducial_points/ecgdeli/05000/05924_points_lead_V1.atr",
    "url": "https://physionet.org/files/ptb-xl-plus/1.0.1/fiducial_points/ecgdeli/05000/05924_points_lead_V1.atr",
    "bytes": 2716,
    "sha256": "a25b0865775dfe53b288cfd5762afa4b9f1d0f100252dd3e5cc8f0c539cfa2cd",
    "official_verified": true,
    "status": "ok"
  },
  {
    "dataset": "plus",
    "path": "fiducial_points/ecgdeli/09000/09962_points_lead_V1.atr",
    "url": "https://physionet.org/files/ptb-xl-plus/1.0.1/fiducial_points/ecgdeli/09000/09962_points_lead_V1.atr",
    "bytes": 2510,
    "sha256": "5eb4b3caaacf63af99e050ce21351be6075288fe6338e39f6417f616e188036a",
    "official_verified": true,
    "status": "ok"
  },
  {
    "dataset": "plus",
    "path": "fiducial_points/ecgdeli/09000/09962_points_lead_V6.atr",
    "url": "https://physionet.org/files/ptb-xl-plus/1.0.1/fiducial_points/ecgdeli/09000/09962_points_lead_V6.atr",
    "bytes": 2510,
    "sha256": "00fd99686cb969e680051dad7a0722227b0c76b0af31f7c0e2bfc4868796fd5c",
    "official_verified": true,
    "status": "ok"
  },
  {
    "dataset": "plus",
    "path": "fiducial_points/ecgdeli/05000/05924_points_lead_V6.atr",
    "url": "https://physionet.org/files/ptb-xl-plus/1.0.1/fiducial_points/ecgdeli/05000/05924_points_lead_V6.atr",
    "bytes": 2716,
    "sha256": "361a5d50426ece6cd9f5dbb956807dce4edc9eb47589c2421b362a840f15663e",
    "official_verified": true,
    "status": "ok"
  },
  {
    "dataset": "ptbxl",
    "path": "records500/09000/09962_hr.dat",
    "url": "https://physionet.org/files/ptb-xl/1.0.3/records500/09000/09962_hr.dat",
    "bytes": 120000,
    "sha256": "df957ba24f5fa84069558ac56392b21238303ca47905ea1891cebcfde3812372",
    "official_verified": true,
    "status": "ok"
  },
  {
    "dataset": "plus",
    "path": "fiducial_points/ecgdeli/15000/15461_points_lead_V1.atr",
    "url": "https://physionet.org/files/ptb-xl-plus/1.0.1/fiducial_points/ecgdeli/15000/15461_points_lead_V1.atr",
    "bytes": 1892,
    "sha256": "16f66ccd09e9c8480bc648aad3bf3ce1fa3c83257c32e19587cc64ff7c53351f",
    "official_verified": true,
    "status": "ok"
  },
  {
    "dataset": "plus",
    "path": "fiducial_points/ecgdeli/03000/03165_points_lead_V1.atr",
    "url": "https://physionet.org/files/ptb-xl-plus/1.0.1/fiducial_points/ecgdeli/03000/03165_points_lead_V1.atr",
    "bytes": 2304,
    "sha256": "1de35278756cdd6e6ac72e609ed4bce33613e16dc05ce475ae4a31b30c2ec951",
    "official_verified": true,
    "status": "ok"
  },
  {
    "dataset": "plus",
    "path": "fiducial_points/ecgdeli/15000/15461_points_lead_V6.atr",
    "url": "https://physionet.org/files/ptb-xl-plus/1.0.1/fiducial_points/ecgdeli/15000/15461_points_lead_V6.atr",
    "bytes": 1892,
    "sha256": "3b9e9fc08137b077cdd72f0a85eb9ca3c2589945c8166247ed12653f4e1a458c",
    "official_verified": true,
    "status": "ok"
  },
  {
    "dataset": "ptbxl",
    "path": "records500/15000/15461_hr.dat",
    "url": "https://physionet.org/files/ptb-xl/1.0.3/records500/15000/15461_hr.dat",
    "bytes": 120000,
    "sha256": "21a12bb03291ff723d555b5328df84b752feb20d1fff933f43cc80c5428f2896",
    "official_verified": true,
    "status": "ok"
  },
  {
    "dataset": "ptbxl",
    "path": "records500/03000/03165_hr.hea",
    "url": "https://physionet.org/files/ptb-xl/1.0.3/records500/03000/03165_hr.hea",
    "bytes": 612,
    "sha256": "c59d21efce34e847c571bcfd4f6c8bbd6cf1997854a844886eddd63310ede934",
    "official_verified": true,
    "status": "ok"
  },
  {
    "dataset": "ptbxl",
    "path": "records500/07000/07348_hr.hea",
    "url": "https://physionet.org/files/ptb-xl/1.0.3/records500/07000/07348_hr.hea",
    "bytes": 603,
    "sha256": "678f7e15801fd3e500fdb3650a8fa702f1f58ddadb82c55d6dbdd6efb61432f9",
    "official_verified": true,
    "status": "ok"
  },
  {
    "dataset": "ptbxl",
    "path": "records500/03000/03165_hr.dat",
    "url": "https://physionet.org/files/ptb-xl/1.0.3/records500/03000/03165_hr.dat",
    "bytes": 120000,
    "sha256": "d37e9fd5f66c386947c09d53102fe4ddb94ce179a8868adaca711f8cf440828f",
    "official_verified": true,
    "status": "ok"
  },
  {
    "dataset": "plus",
    "path": "fiducial_points/ecgdeli/07000/07348_points_lead_V6.atr",
    "url": "https://physionet.org/files/ptb-xl-plus/1.0.1/fiducial_points/ecgdeli/07000/07348_points_lead_V6.atr",
    "bytes": 2510,
    "sha256": "e74bc10dd17908ac1a128f5e0c298838a357fd9c3bf94056efd6463af4e803a8",
    "official_verified": true,
    "status": "ok"
  },
  {
    "dataset": "plus",
    "path": "fiducial_points/ecgdeli/03000/03165_points_lead_V6.atr",
    "url": "https://physionet.org/files/ptb-xl-plus/1.0.1/fiducial_points/ecgdeli/03000/03165_points_lead_V6.atr",
    "bytes": 2304,
    "sha256": "c1834f5b796b8662ffab948de2741829599c32f95c37498d4a5ca27e058dec93",
    "official_verified": true,
    "status": "ok"
  },
  {
    "dataset": "ptbxl",
    "path": "records500/13000/13122_hr.hea",
    "url": "https://physionet.org/files/ptb-xl/1.0.3/records500/13000/13122_hr.hea",
    "bytes": 613,
    "sha256": "bb4391914bb092d0218967687cf60fdcec77b4bac96eecb03ef3046b4536d194",
    "official_verified": true,
    "status": "ok"
  },
  {
    "dataset": "plus",
    "path": "fiducial_points/ecgdeli/07000/07348_points_lead_V1.atr",
    "url": "https://physionet.org/files/ptb-xl-plus/1.0.1/fiducial_points/ecgdeli/07000/07348_points_lead_V1.atr",
    "bytes": 2510,
    "sha256": "6c6327bd7748a1d2b8d4c8dcbc14893039133532b3e1e9bd306980f38cdd5ac9",
    "official_verified": true,
    "status": "ok"
  },
  {
    "dataset": "plus",
    "path": "fiducial_points/ecgdeli/13000/13122_points_lead_V1.atr",
    "url": "https://physionet.org/files/ptb-xl-plus/1.0.1/fiducial_points/ecgdeli/13000/13122_points_lead_V1.atr",
    "bytes": 2510,
    "sha256": "17b6c134e8cf009edb422966bf2abeb3e4dbadd405043a6db056d561b5f85a89",
    "official_verified": true,
    "status": "ok"
  },
  {
    "dataset": "plus",
    "path": "fiducial_points/ecgdeli/13000/13122_points_lead_V6.atr",
    "url": "https://physionet.org/files/ptb-xl-plus/1.0.1/fiducial_points/ecgdeli/13000/13122_points_lead_V6.atr",
    "bytes": 2510,
    "sha256": "db166beb32781f03f7845a9e4d658f0dbaf2e874e5b7d282391a44a9c629b447",
    "official_verified": true,
    "status": "ok"
  },
  {
    "dataset": "ptbxl",
    "path": "records500/07000/07348_hr.dat",
    "url": "https://physionet.org/files/ptb-xl/1.0.3/records500/07000/07348_hr.dat",
    "bytes": 120000,
    "sha256": "95b7240da9776c7ff944ac7ed0334dac077a9f0dfcd5af58d97b402dfc41b220",
    "official_verified": true,
    "status": "ok"
  },
  {
    "dataset": "ptbxl",
    "path": "records500/02000/02920_hr.hea",
    "url": "https://physionet.org/files/ptb-xl/1.0.3/records500/02000/02920_hr.hea",
    "bytes": 609,
    "sha256": "9a3d5c0b164a4da7bb318f1a8723a4bc4be7eb2ab002063ddb55e06df963a546",
    "official_verified": true,
    "status": "ok"
  },
  {
    "dataset": "plus",
    "path": "fiducial_points/ecgdeli/02000/02920_points_lead_V1.atr",
    "url": "https://physionet.org/files/ptb-xl-plus/1.0.1/fiducial_points/ecgdeli/02000/02920_points_lead_V1.atr",
    "bytes": 2098,
    "sha256": "f0226ec89c4180fe1d7b88d9bdf6afbd190f6f3b15e6bea4deb942828291bdcc",
    "official_verified": true,
    "status": "ok"
  },
  {
    "dataset": "ptbxl",
    "path": "records500/13000/13122_hr.dat",
    "url": "https://physionet.org/files/ptb-xl/1.0.3/records500/13000/13122_hr.dat",
    "bytes": 120000,
    "sha256": "5a3183111489fc8f6574913f482aaef896a000480fe1a2f191b9b6ab0d77cd40",
    "official_verified": true,
    "status": "ok"
  },
  {
    "dataset": "plus",
    "path": "fiducial_points/ecgdeli/03000/03635_points_lead_V6.atr",
    "url": "https://physionet.org/files/ptb-xl-plus/1.0.1/fiducial_points/ecgdeli/03000/03635_points_lead_V6.atr",
    "bytes": 2304,
    "sha256": "e8b20602cbd20106fbf1325ea3bf10b0ab2b9e28a41c4ecac93ca132cca7a053",
    "official_verified": true,
    "status": "ok"
  },
  {
    "dataset": "plus",
    "path": "fiducial_points/ecgdeli/03000/03635_points_lead_V1.atr",
    "url": "https://physionet.org/files/ptb-xl-plus/1.0.1/fiducial_points/ecgdeli/03000/03635_points_lead_V1.atr",
    "bytes": 2304,
    "sha256": "6837eb4a8fba228c1b0742cd09da9cb19d0d9600bf985ef234cb6626c4af6f8d",
    "official_verified": true,
    "status": "ok"
  },
  {
    "dataset": "ptbxl",
    "path": "records500/02000/02920_hr.dat",
    "url": "https://physionet.org/files/ptb-xl/1.0.3/records500/02000/02920_hr.dat",
    "bytes": 120000,
    "sha256": "de96a6822c173d2edd07f43cc0886689a11576c3dab55c7daa7676559e55b9b4",
    "official_verified": true,
    "status": "ok"
  },
  {
    "dataset": "ptbxl",
    "path": "records500/03000/03635_hr.hea",
    "url": "https://physionet.org/files/ptb-xl/1.0.3/records500/03000/03635_hr.hea",
    "bytes": 606,
    "sha256": "b4d572dfeca609f69fe9e30d88f03e1179e40f9f9341d61707b04d537c8a72fd",
    "official_verified": true,
    "status": "ok"
  },
  {
    "dataset": "ptbxl",
    "path": "records500/19000/19067_hr.hea",
    "url": "https://physionet.org/files/ptb-xl/1.0.3/records500/19000/19067_hr.hea",
    "bytes": 609,
    "sha256": "ed44becc83d0324395da389e26d8516342b14466e9df68f99125d8bfc09a7282",
    "official_verified": true,
    "status": "ok"
  },
  {
    "dataset": "plus",
    "path": "fiducial_points/ecgdeli/19000/19067_points_lead_V6.atr",
    "url": "https://physionet.org/files/ptb-xl-plus/1.0.1/fiducial_points/ecgdeli/19000/19067_points_lead_V6.atr",
    "bytes": 2304,
    "sha256": "d4da13408473b248e4c3b19c60e9273f3893b8eac3c988d6c07527d5a06d8c7c",
    "official_verified": true,
    "status": "ok"
  },
  {
    "dataset": "plus",
    "path": "fiducial_points/ecgdeli/20000/20198_points_lead_V1.atr",
    "url": "https://physionet.org/files/ptb-xl-plus/1.0.1/fiducial_points/ecgdeli/20000/20198_points_lead_V1.atr",
    "bytes": 1686,
    "sha256": "70c6440866f8c904f4117502c8188ed9b008ca8aba2c025010329c3025fb89e6",
    "official_verified": true,
    "status": "ok"
  },
  {
    "dataset": "plus",
    "path": "fiducial_points/ecgdeli/02000/02920_points_lead_V6.atr",
    "url": "https://physionet.org/files/ptb-xl-plus/1.0.1/fiducial_points/ecgdeli/02000/02920_points_lead_V6.atr",
    "bytes": 2098,
    "sha256": "32ce61e4fece37ea6e54e2f684aa454753a66c545dbc8135e764ef02e265e916",
    "official_verified": true,
    "status": "ok"
  },
  {
    "dataset": "plus",
    "path": "fiducial_points/ecgdeli/19000/19067_points_lead_V1.atr",
    "url": "https://physionet.org/files/ptb-xl-plus/1.0.1/fiducial_points/ecgdeli/19000/19067_points_lead_V1.atr",
    "bytes": 2304,
    "sha256": "a4eecf85a4db17ae21f27795a76c8eb098df9ee681df87412436dc68bba719ad",
    "official_verified": true,
    "status": "ok"
  },
  {
    "dataset": "ptbxl",
    "path": "records500/03000/03635_hr.dat",
    "url": "https://physionet.org/files/ptb-xl/1.0.3/records500/03000/03635_hr.dat",
    "bytes": 120000,
    "sha256": "3d27979aeb96607eec4e0fb975ec39c4198aae5bf6b4ba1226f86486e646f9e2",
    "official_verified": true,
    "status": "ok"
  },
  {
    "dataset": "ptbxl",
    "path": "records500/20000/20198_hr.hea",
    "url": "https://physionet.org/files/ptb-xl/1.0.3/records500/20000/20198_hr.hea",
    "bytes": 604,
    "sha256": "59b9ea5c050795a4f8eed1419fb1af2367a0b079c702fc7e4e54e730838025f7",
    "official_verified": true,
    "status": "ok"
  },
  {
    "dataset": "ptbxl",
    "path": "records500/19000/19067_hr.dat",
    "url": "https://physionet.org/files/ptb-xl/1.0.3/records500/19000/19067_hr.dat",
    "bytes": 120000,
    "sha256": "2e003c4682911407029b5aadbe8f494345926bd53d45dfb01a0539ed70179d19",
    "official_verified": true,
    "status": "ok"
  },
  {
    "dataset": "plus",
    "path": "fiducial_points/ecgdeli/20000/20198_points_lead_V6.atr",
    "url": "https://physionet.org/files/ptb-xl-plus/1.0.1/fiducial_points/ecgdeli/20000/20198_points_lead_V6.atr",
    "bytes": 1686,
    "sha256": "e6b158f560d0d7ace41b046d924bfbdcf6d37f810208ec3efcb66adcf468d647",
    "official_verified": true,
    "status": "ok"
  },
  {
    "dataset": "ptbxl",
    "path": "records500/16000/16993_hr.hea",
    "url": "https://physionet.org/files/ptb-xl/1.0.3/records500/16000/16993_hr.hea",
    "bytes": 609,
    "sha256": "1ea3cd705ee3a7db0b82f1cd85080c585dd68cae7143ac476aa6cff038c9a9a0",
    "official_verified": true,
    "status": "ok"
  },
  {
    "dataset": "ptbxl",
    "path": "records500/16000/16651_hr.hea",
    "url": "https://physionet.org/files/ptb-xl/1.0.3/records500/16000/16651_hr.hea",
    "bytes": 615,
    "sha256": "24332ac2ffe5f516ecccc84054e29ca888cfa69c26e28b7f079493fcbea00172",
    "official_verified": true,
    "status": "ok"
  },
  {
    "dataset": "plus",
    "path": "fiducial_points/ecgdeli/16000/16651_points_lead_V1.atr",
    "url": "https://physionet.org/files/ptb-xl-plus/1.0.1/fiducial_points/ecgdeli/16000/16651_points_lead_V1.atr",
    "bytes": 3128,
    "sha256": "d1e726b3962c6aaa4940dd13de3890733a431c3845a845567fe9dbbe3c5428e8",
    "official_verified": true,
    "status": "ok"
  },
  {
    "dataset": "plus",
    "path": "fiducial_points/ecgdeli/16000/16651_points_lead_V6.atr",
    "url": "https://physionet.org/files/ptb-xl-plus/1.0.1/fiducial_points/ecgdeli/16000/16651_points_lead_V6.atr",
    "bytes": 3128,
    "sha256": "4058a414e71acd3ce2f6e9998576691fe712037bd943c79f84f0ada236296b96",
    "official_verified": true,
    "status": "ok"
  },
  {
    "dataset": "ptbxl",
    "path": "records500/20000/20198_hr.dat",
    "url": "https://physionet.org/files/ptb-xl/1.0.3/records500/20000/20198_hr.dat",
    "bytes": 120000,
    "sha256": "272515f55c04ac912770b2d0e70f796b1dac9e926f376335f480c57d6e83b41f",
    "official_verified": true,
    "status": "ok"
  },
  {
    "dataset": "ptbxl",
    "path": "records500/16000/16651_hr.dat",
    "url": "https://physionet.org/files/ptb-xl/1.0.3/records500/16000/16651_hr.dat",
    "bytes": 120000,
    "sha256": "54a12b08a9224c108646c99731886ad457a722ea423d3f3611199cb341615304",
    "official_verified": true,
    "status": "ok"
  },
  {
    "dataset": "ptbxl",
    "path": "records500/18000/18422_hr.hea",
    "url": "https://physionet.org/files/ptb-xl/1.0.3/records500/18000/18422_hr.hea",
    "bytes": 594,
    "sha256": "eca43eaa9714c4c96aef56c33ad4b8cbb52ac17c5df289258f166b1b73b676d4",
    "official_verified": true,
    "status": "ok"
  },
  {
    "dataset": "plus",
    "path": "fiducial_points/ecgdeli/16000/16993_points_lead_V1.atr",
    "url": "https://physionet.org/files/ptb-xl-plus/1.0.1/fiducial_points/ecgdeli/16000/16993_points_lead_V1.atr",
    "bytes": 2098,
    "sha256": "62c3d87387fd17023e9cf7c8c28c97d7931297c9893acd9da80999d993d31faf",
    "official_verified": true,
    "status": "ok"
  },
  {
    "dataset": "plus",
    "path": "fiducial_points/ecgdeli/16000/16993_points_lead_V6.atr",
    "url": "https://physionet.org/files/ptb-xl-plus/1.0.1/fiducial_points/ecgdeli/16000/16993_points_lead_V6.atr",
    "bytes": 2098,
    "sha256": "2c9cfe56a8bf6bd4d7a78bf5c7f76d91cc8bc6681fb0a80e40f15ce31949b029",
    "official_verified": true,
    "status": "ok"
  },
  {
    "dataset": "ptbxl",
    "path": "records500/00000/00388_hr.hea",
    "url": "https://physionet.org/files/ptb-xl/1.0.3/records500/00000/00388_hr.hea",
    "bytes": 607,
    "sha256": "22b45d91e7edfa265dda2132dfc7881853c113916fcc94327b402d41c90f3cac",
    "official_verified": true,
    "status": "ok"
  },
  {
    "dataset": "plus",
    "path": "fiducial_points/ecgdeli/00000/00388_points_lead_V1.atr",
    "url": "https://physionet.org/files/ptb-xl-plus/1.0.1/fiducial_points/ecgdeli/00000/00388_points_lead_V1.atr",
    "bytes": 2922,
    "sha256": "5d1d4b431d9114c3effbb087e8205100592253226da95183e55240ffed4c323b",
    "official_verified": true,
    "status": "ok"
  },
  {
    "dataset": "plus",
    "path": "fiducial_points/ecgdeli/18000/18422_points_lead_V6.atr",
    "url": "https://physionet.org/files/ptb-xl-plus/1.0.1/fiducial_points/ecgdeli/18000/18422_points_lead_V6.atr",
    "bytes": 2716,
    "sha256": "408d697c13c43fa77fd4ad88a6ccd797850f1e678dcc8758302bf5a9ad43f697",
    "official_verified": true,
    "status": "ok"
  },
  {
    "dataset": "plus",
    "path": "fiducial_points/ecgdeli/18000/18422_points_lead_V1.atr",
    "url": "https://physionet.org/files/ptb-xl-plus/1.0.1/fiducial_points/ecgdeli/18000/18422_points_lead_V1.atr",
    "bytes": 2716,
    "sha256": "ca936c886593b783d63b2e54fa3c8fa588ce51f8435f258a3d9747e0a60d38d0",
    "official_verified": true,
    "status": "ok"
  },
  {
    "dataset": "ptbxl",
    "path": "records500/16000/16993_hr.dat",
    "url": "https://physionet.org/files/ptb-xl/1.0.3/records500/16000/16993_hr.dat",
    "bytes": 120000,
    "sha256": "e3c04cd161efbafe58803d8452289c60d9837c7b89ea8bd9abad90f4edc79078",
    "official_verified": true,
    "status": "ok"
  },
  {
    "dataset": "plus",
    "path": "fiducial_points/ecgdeli/00000/00388_points_lead_V6.atr",
    "url": "https://physionet.org/files/ptb-xl-plus/1.0.1/fiducial_points/ecgdeli/00000/00388_points_lead_V6.atr",
    "bytes": 2922,
    "sha256": "7f4cfc4c80ef084a4dda75a6f713f30e7b425c16d82da9c596c7d0a4e9d4893a",
    "official_verified": true,
    "status": "ok"
  },
  {
    "dataset": "ptbxl",
    "path": "records500/18000/18422_hr.dat",
    "url": "https://physionet.org/files/ptb-xl/1.0.3/records500/18000/18422_hr.dat",
    "bytes": 120000,
    "sha256": "cf54118dee76184e54c5cf3894f1f38719abecc3f416ba010142a4b3a2351e6f",
    "official_verified": true,
    "status": "ok"
  },
  {
    "dataset": "ptbxl",
    "path": "records500/03000/03618_hr.hea",
    "url": "https://physionet.org/files/ptb-xl/1.0.3/records500/03000/03618_hr.hea",
    "bytes": 606,
    "sha256": "a8217205929285f54326e1eeebd808bd0bbed1f1b09345c2d8fe48097401ead5",
    "official_verified": true,
    "status": "ok"
  },
  {
    "dataset": "ptbxl",
    "path": "records500/00000/00388_hr.dat",
    "url": "https://physionet.org/files/ptb-xl/1.0.3/records500/00000/00388_hr.dat",
    "bytes": 120000,
    "sha256": "f1a734315a56b50e4caf7392762e0adef117b42dc2fc0618d5df0c2db13b7784",
    "official_verified": true,
    "status": "ok"
  },
  {
    "dataset": "plus",
    "path": "fiducial_points/ecgdeli/03000/03618_points_lead_V1.atr",
    "url": "https://physionet.org/files/ptb-xl-plus/1.0.1/fiducial_points/ecgdeli/03000/03618_points_lead_V1.atr",
    "bytes": 2922,
    "sha256": "8338dc768e20d125be65eb8604336f1cb106a660d17005719ac2d1a34da294bb",
    "official_verified": true,
    "status": "ok"
  },
  {
    "dataset": "ptbxl",
    "path": "records500/03000/03618_hr.dat",
    "url": "https://physionet.org/files/ptb-xl/1.0.3/records500/03000/03618_hr.dat",
    "bytes": 120000,
    "sha256": "ad1f873bdd782925f7084a8d17bd6405d5fbb3332eaa8fb52b2da341c7d30b32",
    "official_verified": true,
    "status": "ok"
  },
  {
    "dataset": "ptbxl",
    "path": "records500/05000/05810_hr.hea",
    "url": "https://physionet.org/files/ptb-xl/1.0.3/records500/05000/05810_hr.hea",
    "bytes": 616,
    "sha256": "71b3912a20845cd82791ebbc2189caa57ab356e9cb7984ebef626c9218e074ab",
    "official_verified": true,
    "status": "ok"
  },
  {
    "dataset": "plus",
    "path": "fiducial_points/ecgdeli/03000/03618_points_lead_V6.atr",
    "url": "https://physionet.org/files/ptb-xl-plus/1.0.1/fiducial_points/ecgdeli/03000/03618_points_lead_V6.atr",
    "bytes": 2922,
    "sha256": "eff9f3d9b92277d42a3b3ad2a487f21a8c92686315fb53269f1ee533839c153f",
    "official_verified": true,
    "status": "ok"
  },
  {
    "dataset": "plus",
    "path": "fiducial_points/ecgdeli/05000/05810_points_lead_V6.atr",
    "url": "https://physionet.org/files/ptb-xl-plus/1.0.1/fiducial_points/ecgdeli/05000/05810_points_lead_V6.atr",
    "bytes": 1892,
    "sha256": "9caa3b7746542982bd4f11d5ff66c22e62dbfd5cb5673774f36cb6a23286173f",
    "official_verified": true,
    "status": "ok"
  },
  {
    "dataset": "ptbxl",
    "path": "records500/05000/05810_hr.dat",
    "url": "https://physionet.org/files/ptb-xl/1.0.3/records500/05000/05810_hr.dat",
    "bytes": 120000,
    "sha256": "d846dfcea16b59a348f2726e2b20808f037164570875835102df242556669a39",
    "official_verified": true,
    "status": "ok"
  },
  {
    "dataset": "plus",
    "path": "fiducial_points/ecgdeli/05000/05810_points_lead_V1.atr",
    "url": "https://physionet.org/files/ptb-xl-plus/1.0.1/fiducial_points/ecgdeli/05000/05810_points_lead_V1.atr",
    "bytes": 1892,
    "sha256": "8033707c7bfb155988de38f3d8825efedf6913f8a91e66eb0243249ffa259cdf",
    "official_verified": true,
    "status": "ok"
  },
  {
    "dataset": "ptbxl",
    "path": "records500/16000/16526_hr.hea",
    "url": "https://physionet.org/files/ptb-xl/1.0.3/records500/16000/16526_hr.hea",
    "bytes": 612,
    "sha256": "397facdb17cd7d640c16fd57c50b0bb3504aaf2e2ed7015c7c44083c4966b4a6",
    "official_verified": true,
    "status": "ok"
  },
  {
    "dataset": "plus",
    "path": "fiducial_points/ecgdeli/16000/16526_points_lead_V1.atr",
    "url": "https://physionet.org/files/ptb-xl-plus/1.0.1/fiducial_points/ecgdeli/16000/16526_points_lead_V1.atr",
    "bytes": 2510,
    "sha256": "c3330c3f4c683a40b3fdefd180466471a78882cc3475c9df3f3ff13e5afd53dd",
    "official_verified": true,
    "status": "ok"
  },
  {
    "dataset": "plus",
    "path": "fiducial_points/ecgdeli/16000/16526_points_lead_V6.atr",
    "url": "https://physionet.org/files/ptb-xl-plus/1.0.1/fiducial_points/ecgdeli/16000/16526_points_lead_V6.atr",
    "bytes": 2510,
    "sha256": "a09aefb301a1e44732197664e738ec83d714730f238e234ba59fa93dacb44925",
    "official_verified": true,
    "status": "ok"
  },
  {
    "dataset": "plus",
    "path": "fiducial_points/ecgdeli/01000/01416_points_lead_V1.atr",
    "url": "https://physionet.org/files/ptb-xl-plus/1.0.1/fiducial_points/ecgdeli/01000/01416_points_lead_V1.atr",
    "bytes": 2716,
    "sha256": "c9dc9b4b5bc8935b69f1f3d1a6c39eab15763c3ec2eaf75590dda7646bb98183",
    "official_verified": true,
    "status": "ok"
  },
  {
    "dataset": "ptbxl",
    "path": "records500/01000/01416_hr.hea",
    "url": "https://physionet.org/files/ptb-xl/1.0.3/records500/01000/01416_hr.hea",
    "bytes": 613,
    "sha256": "1d0b8b58f05974802225b64353cb14f740325d80d49a132ebb8b71c496981165",
    "official_verified": true,
    "status": "ok"
  },
  {
    "dataset": "ptbxl",
    "path": "records500/16000/16526_hr.dat",
    "url": "https://physionet.org/files/ptb-xl/1.0.3/records500/16000/16526_hr.dat",
    "bytes": 120000,
    "sha256": "63e36dc3f254b705243007d443e3b27ff14ea770ddd82eebec629f1a94d817b2",
    "official_verified": true,
    "status": "ok"
  },
  {
    "dataset": "plus",
    "path": "fiducial_points/ecgdeli/00000/00952_points_lead_V1.atr",
    "url": "https://physionet.org/files/ptb-xl-plus/1.0.1/fiducial_points/ecgdeli/00000/00952_points_lead_V1.atr",
    "bytes": 2716,
    "sha256": "aaecd86dde1837e3503887b4ba430745186092f5365c42d31c4187209d0c560b",
    "official_verified": true,
    "status": "ok"
  },
  {
    "dataset": "ptbxl",
    "path": "records500/00000/00952_hr.hea",
    "url": "https://physionet.org/files/ptb-xl/1.0.3/records500/00000/00952_hr.hea",
    "bytes": 605,
    "sha256": "f0662f650efb3514453cfa1e39876a39e161ec11ee04465dd341cecfeb8a2375",
    "official_verified": true,
    "status": "ok"
  },
  {
    "dataset": "plus",
    "path": "fiducial_points/ecgdeli/01000/01416_points_lead_V6.atr",
    "url": "https://physionet.org/files/ptb-xl-plus/1.0.1/fiducial_points/ecgdeli/01000/01416_points_lead_V6.atr",
    "bytes": 2716,
    "sha256": "db14f47b4a1fc2b71f8f1fc65338c3c353aee1026a98893afc036239082cf3d3",
    "official_verified": true,
    "status": "ok"
  },
  {
    "dataset": "ptbxl",
    "path": "records500/00000/00952_hr.dat",
    "url": "https://physionet.org/files/ptb-xl/1.0.3/records500/00000/00952_hr.dat",
    "bytes": 120000,
    "sha256": "c90ad510832add72eb9c4bdfb1c754f9031d23f2cd6f0f6d4b877f1ca448c28e",
    "official_verified": true,
    "status": "ok"
  },
  {
    "dataset": "ptbxl",
    "path": "records500/01000/01416_hr.dat",
    "url": "https://physionet.org/files/ptb-xl/1.0.3/records500/01000/01416_hr.dat",
    "bytes": 120000,
    "sha256": "03048cfdd60509f400fded57ad6cb0df9a2988fab3a4d0c133acf14f391bba36",
    "official_verified": true,
    "status": "ok"
  },
  {
    "dataset": "ptbxl",
    "path": "records500/11000/11564_hr.hea",
    "url": "https://physionet.org/files/ptb-xl/1.0.3/records500/11000/11564_hr.hea",
    "bytes": 611,
    "sha256": "5019770188ed6294721656fc0dfdedb80db5485a4f4495e0305750cb1dcb2d39",
    "official_verified": true,
    "status": "ok"
  },
  {
    "dataset": "plus",
    "path": "fiducial_points/ecgdeli/11000/11564_points_lead_V6.atr",
    "url": "https://physionet.org/files/ptb-xl-plus/1.0.1/fiducial_points/ecgdeli/11000/11564_points_lead_V6.atr",
    "bytes": 2098,
    "sha256": "7d704e5c2f66b2a5b2654462ca09de0008e94fbbb6127a1af96f214e1bb38b04",
    "official_verified": true,
    "status": "ok"
  },
  {
    "dataset": "ptbxl",
    "path": "records500/12000/12310_hr.hea",
    "url": "https://physionet.org/files/ptb-xl/1.0.3/records500/12000/12310_hr.hea",
    "bytes": 617,
    "sha256": "83d330897bef5398d21a65af87b72b2c6e23780a139a84d4812643b40a5a9a5c",
    "official_verified": true,
    "status": "ok"
  },
  {
    "dataset": "plus",
    "path": "fiducial_points/ecgdeli/11000/11564_points_lead_V1.atr",
    "url": "https://physionet.org/files/ptb-xl-plus/1.0.1/fiducial_points/ecgdeli/11000/11564_points_lead_V1.atr",
    "bytes": 2098,
    "sha256": "adf8d0a2e8d8d40786ad6d9ab5a432ab7a1ec48992d47a09017f339fbad60070",
    "official_verified": true,
    "status": "ok"
  },
  {
    "dataset": "plus",
    "path": "fiducial_points/ecgdeli/00000/00952_points_lead_V6.atr",
    "url": "https://physionet.org/files/ptb-xl-plus/1.0.1/fiducial_points/ecgdeli/00000/00952_points_lead_V6.atr",
    "bytes": 2716,
    "sha256": "ffe1875dff0cadef764d96aa5be0ad2f9954dfc4ec83c8ae97ec6699afeea6fa",
    "official_verified": true,
    "status": "ok"
  },
  {
    "dataset": "plus",
    "path": "fiducial_points/ecgdeli/12000/12310_points_lead_V6.atr",
    "url": "https://physionet.org/files/ptb-xl-plus/1.0.1/fiducial_points/ecgdeli/12000/12310_points_lead_V6.atr",
    "bytes": 3128,
    "sha256": "34fc171e7df58c11ef7f5d5b35058493e05bce856226247cdffb00849675635b",
    "official_verified": true,
    "status": "ok"
  },
  {
    "dataset": "plus",
    "path": "fiducial_points/ecgdeli/06000/06239_points_lead_V1.atr",
    "url": "https://physionet.org/files/ptb-xl-plus/1.0.1/fiducial_points/ecgdeli/06000/06239_points_lead_V1.atr",
    "bytes": 2304,
    "sha256": "c9482c219975949e8d10b2d5f25c9626419254b5f9b3f0278da5e61388370ff5",
    "official_verified": true,
    "status": "ok"
  },
  {
    "dataset": "ptbxl",
    "path": "records500/11000/11564_hr.dat",
    "url": "https://physionet.org/files/ptb-xl/1.0.3/records500/11000/11564_hr.dat",
    "bytes": 120000,
    "sha256": "3138e3f2c399f26aa2aebecbebbcfc1f82e13fa03c3a57d31272b40bb42e726d",
    "official_verified": true,
    "status": "ok"
  },
  {
    "dataset": "plus",
    "path": "fiducial_points/ecgdeli/12000/12310_points_lead_V1.atr",
    "url": "https://physionet.org/files/ptb-xl-plus/1.0.1/fiducial_points/ecgdeli/12000/12310_points_lead_V1.atr",
    "bytes": 3128,
    "sha256": "3a9c004ceac26ae0975690f96fb70abaf771c066bcf8092235290bd66bc874a3",
    "official_verified": true,
    "status": "ok"
  },
  {
    "dataset": "ptbxl",
    "path": "records500/06000/06239_hr.hea",
    "url": "https://physionet.org/files/ptb-xl/1.0.3/records500/06000/06239_hr.hea",
    "bytes": 607,
    "sha256": "50773f5b5d7fb102dd81aa929f18e7818de110625d0bda1d6e58002706923d9b",
    "official_verified": true,
    "status": "ok"
  },
  {
    "dataset": "plus",
    "path": "fiducial_points/ecgdeli/06000/06239_points_lead_V6.atr",
    "url": "https://physionet.org/files/ptb-xl-plus/1.0.1/fiducial_points/ecgdeli/06000/06239_points_lead_V6.atr",
    "bytes": 2304,
    "sha256": "ff391544304343393e8d1819e57b210182092ff0145a87002ba55f5463b1d9c4",
    "official_verified": true,
    "status": "ok"
  },
  {
    "dataset": "ptbxl",
    "path": "records500/14000/14288_hr.hea",
    "url": "https://physionet.org/files/ptb-xl/1.0.3/records500/14000/14288_hr.hea",
    "bytes": 604,
    "sha256": "f7aec5daa1c1b47004ebedcee044690bfe086519967e9a28600d949fcb8719e6",
    "official_verified": true,
    "status": "ok"
  },
  {
    "dataset": "plus",
    "path": "fiducial_points/ecgdeli/14000/14288_points_lead_V6.atr",
    "url": "https://physionet.org/files/ptb-xl-plus/1.0.1/fiducial_points/ecgdeli/14000/14288_points_lead_V6.atr",
    "bytes": 2922,
    "sha256": "91530f8416fcd9f13fd58c4d8dc783635318ef490dc700ee746e7083efe783b2",
    "official_verified": true,
    "status": "ok"
  },
  {
    "dataset": "plus",
    "path": "fiducial_points/ecgdeli/14000/14288_points_lead_V1.atr",
    "url": "https://physionet.org/files/ptb-xl-plus/1.0.1/fiducial_points/ecgdeli/14000/14288_points_lead_V1.atr",
    "bytes": 2922,
    "sha256": "5a98d1bf293200ef05040b6870da54d0ce0a56a96c69b9bdc6596d88870b4350",
    "official_verified": true,
    "status": "ok"
  },
  {
    "dataset": "ptbxl",
    "path": "records500/05000/05918_hr.hea",
    "url": "https://physionet.org/files/ptb-xl/1.0.3/records500/05000/05918_hr.hea",
    "bytes": 604,
    "sha256": "bdff31da51995a04b82ca8df23b5b627d58aece14308857981b525a51977c151",
    "official_verified": true,
    "status": "ok"
  },
  {
    "dataset": "plus",
    "path": "fiducial_points/ecgdeli/05000/05918_points_lead_V1.atr",
    "url": "https://physionet.org/files/ptb-xl-plus/1.0.1/fiducial_points/ecgdeli/05000/05918_points_lead_V1.atr",
    "bytes": 2510,
    "sha256": "bafd085749b2d9578932f5be18a275e6bc192cd2da5e862e869ea04d36f8a280",
    "official_verified": true,
    "status": "ok"
  },
  {
    "dataset": "plus",
    "path": "fiducial_points/ecgdeli/05000/05918_points_lead_V6.atr",
    "url": "https://physionet.org/files/ptb-xl-plus/1.0.1/fiducial_points/ecgdeli/05000/05918_points_lead_V6.atr",
    "bytes": 2510,
    "sha256": "13821084c6557e16473f081e86560d5a1a8eec5c57564d6f7a25574eee69fa4f",
    "official_verified": true,
    "status": "ok"
  },
  {
    "dataset": "ptbxl",
    "path": "records500/00000/00241_hr.hea",
    "url": "https://physionet.org/files/ptb-xl/1.0.3/records500/00000/00241_hr.hea",
    "bytes": 618,
    "sha256": "01fae3793258a79c23d7d20f6ff0ae5ec1e09003b02f83cfed6e5afffb169d69",
    "official_verified": true,
    "status": "ok"
  },
  {
    "dataset": "plus",
    "path": "fiducial_points/ecgdeli/00000/00241_points_lead_V1.atr",
    "url": "https://physionet.org/files/ptb-xl-plus/1.0.1/fiducial_points/ecgdeli/00000/00241_points_lead_V1.atr",
    "bytes": 2716,
    "sha256": "43789a6d3bbbae3a152d4bf1162381adcdeba35649e686948e93a23e9cf49714",
    "official_verified": true,
    "status": "ok"
  },
  {
    "dataset": "ptbxl",
    "path": "records500/00000/00240_hr.hea",
    "url": "https://physionet.org/files/ptb-xl/1.0.3/records500/00000/00240_hr.hea",
    "bytes": 608,
    "sha256": "809de198f841d9ab2fb301166dab4d1259602ef0f62d12e5b18053620fe5e40a",
    "official_verified": true,
    "status": "ok"
  },
  {
    "dataset": "plus",
    "path": "fiducial_points/ecgdeli/00000/00240_points_lead_V1.atr",
    "url": "https://physionet.org/files/ptb-xl-plus/1.0.1/fiducial_points/ecgdeli/00000/00240_points_lead_V1.atr",
    "bytes": 1686,
    "sha256": "587f916e201ff3532f28fb411a5506400471abcc4d6fa3a92e82d0cace23f9f3",
    "official_verified": true,
    "status": "ok"
  },
  {
    "dataset": "plus",
    "path": "fiducial_points/ecgdeli/00000/00241_points_lead_V6.atr",
    "url": "https://physionet.org/files/ptb-xl-plus/1.0.1/fiducial_points/ecgdeli/00000/00241_points_lead_V6.atr",
    "bytes": 2716,
    "sha256": "ed3745672c0f26aab22a2d35369e65d3c9c3cd1049b3c1663a4368de34c349cf",
    "official_verified": true,
    "status": "ok"
  },
  {
    "dataset": "plus",
    "path": "fiducial_points/ecgdeli/00000/00240_points_lead_V6.atr",
    "url": "https://physionet.org/files/ptb-xl-plus/1.0.1/fiducial_points/ecgdeli/00000/00240_points_lead_V6.atr",
    "bytes": 1686,
    "sha256": "da9fc9c82815ebac71d0b46b0a62801b4cc5b03c0da1f30bd473aab6669e6354",
    "official_verified": true,
    "status": "ok"
  },
  {
    "dataset": "ptbxl",
    "path": "records500/17000/17996_hr.hea",
    "url": "https://physionet.org/files/ptb-xl/1.0.3/records500/17000/17996_hr.hea",
    "bytes": 613,
    "sha256": "352cabbe119cb124b4953477ace72ed061414b5b97502e2494a1f682fce28c4f",
    "official_verified": true,
    "status": "ok"
  },
  {
    "dataset": "plus",
    "path": "fiducial_points/ecgdeli/17000/17996_points_lead_V1.atr",
    "url": "https://physionet.org/files/ptb-xl-plus/1.0.1/fiducial_points/ecgdeli/17000/17996_points_lead_V1.atr",
    "bytes": 2716,
    "sha256": "949ae6798aa861b0dd1d1f4afe197f9226ccc3d0c055cbdacfea5f8c5b1f005e",
    "official_verified": true,
    "status": "ok"
  },
  {
    "dataset": "plus",
    "path": "fiducial_points/ecgdeli/17000/17996_points_lead_V6.atr",
    "url": "https://physionet.org/files/ptb-xl-plus/1.0.1/fiducial_points/ecgdeli/17000/17996_points_lead_V6.atr",
    "bytes": 2716,
    "sha256": "f310fc72b54fbbe74ed5fef625cff6580cc198ce6ef719372340a7b8229c4029",
    "official_verified": true,
    "status": "ok"
  },
  {
    "dataset": "ptbxl",
    "path": "records500/12000/12310_hr.dat",
    "url": "https://physionet.org/files/ptb-xl/1.0.3/records500/12000/12310_hr.dat",
    "bytes": 120000,
    "sha256": "6b463c463ee4dbbc72cf962f2e8c57401d7237cd1a679a64b8c26f859c0d5fb8",
    "official_verified": true,
    "status": "ok"
  },
  {
    "dataset": "ptbxl",
    "path": "records500/06000/06239_hr.dat",
    "url": "https://physionet.org/files/ptb-xl/1.0.3/records500/06000/06239_hr.dat",
    "bytes": 120000,
    "sha256": "602c7b3b05d9986c0bb728a54a556a849f650cb849eb20e61696300c664db7fe",
    "official_verified": true,
    "status": "ok"
  },
  {
    "dataset": "ptbxl",
    "path": "records500/14000/14288_hr.dat",
    "url": "https://physionet.org/files/ptb-xl/1.0.3/records500/14000/14288_hr.dat",
    "bytes": 120000,
    "sha256": "a23e630b3e3a3d08a2c0b44d11c348635036b263110a23b6cf355e0637e2ac6f",
    "official_verified": true,
    "status": "ok"
  },
  {
    "dataset": "ptbxl",
    "path": "records500/05000/05918_hr.dat",
    "url": "https://physionet.org/files/ptb-xl/1.0.3/records500/05000/05918_hr.dat",
    "bytes": 120000,
    "sha256": "c43281d4b9465d5cd9160537164486d8528d2ea2d1678eeb3cb4da00d01d9805",
    "official_verified": true,
    "status": "ok"
  },
  {
    "dataset": "ptbxl",
    "path": "records500/11000/11020_hr.hea",
    "url": "https://physionet.org/files/ptb-xl/1.0.3/records500/11000/11020_hr.hea",
    "bytes": 605,
    "sha256": "b8b55206e081eaddd6163a787ab6803dc97aae779795c32ab0d39933a67b7f9a",
    "official_verified": true,
    "status": "ok"
  },
  {
    "dataset": "ptbxl",
    "path": "records500/00000/00241_hr.dat",
    "url": "https://physionet.org/files/ptb-xl/1.0.3/records500/00000/00241_hr.dat",
    "bytes": 120000,
    "sha256": "434aa69d0bef31daac545f98a68970fbe96e822c3d69bca5704364162396b06d",
    "official_verified": true,
    "status": "ok"
  },
  {
    "dataset": "plus",
    "path": "fiducial_points/ecgdeli/11000/11020_points_lead_V1.atr",
    "url": "https://physionet.org/files/ptb-xl-plus/1.0.1/fiducial_points/ecgdeli/11000/11020_points_lead_V1.atr",
    "bytes": 2510,
    "sha256": "f31d9d8030fc56e3b3b90f9fa3a0bd1f3b052f85f79b4755b21fefbd662129bf",
    "official_verified": true,
    "status": "ok"
  },
  {
    "dataset": "ptbxl",
    "path": "records500/00000/00240_hr.dat",
    "url": "https://physionet.org/files/ptb-xl/1.0.3/records500/00000/00240_hr.dat",
    "bytes": 120000,
    "sha256": "c5066424843187d4809fad882612c86a3a6e03f91524a97021a97fe0643830c9",
    "official_verified": true,
    "status": "ok"
  },
  {
    "dataset": "ptbxl",
    "path": "records500/17000/17996_hr.dat",
    "url": "https://physionet.org/files/ptb-xl/1.0.3/records500/17000/17996_hr.dat",
    "bytes": 120000,
    "sha256": "ed484b364c55c5b4c86aa21eced693e3f8e2dec972180861113ffca2f3a2493d",
    "official_verified": true,
    "status": "ok"
  },
  {
    "dataset": "plus",
    "path": "fiducial_points/ecgdeli/11000/11020_points_lead_V6.atr",
    "url": "https://physionet.org/files/ptb-xl-plus/1.0.1/fiducial_points/ecgdeli/11000/11020_points_lead_V6.atr",
    "bytes": 2510,
    "sha256": "0e13ba18b642a002cb24979cc4a8ea5e497f7c9c8ad4759aa74bc23b8d579226",
    "official_verified": true,
    "status": "ok"
  },
  {
    "dataset": "ptbxl",
    "path": "records500/03000/03937_hr.hea",
    "url": "https://physionet.org/files/ptb-xl/1.0.3/records500/03000/03937_hr.hea",
    "bytes": 611,
    "sha256": "8175e1c844266502c0aa59abec378a68a30d560e76ed5dc8bb41750073db4f9a",
    "official_verified": true,
    "status": "ok"
  },
  {
    "dataset": "plus",
    "path": "fiducial_points/ecgdeli/03000/03937_points_lead_V6.atr",
    "url": "https://physionet.org/files/ptb-xl-plus/1.0.1/fiducial_points/ecgdeli/03000/03937_points_lead_V6.atr",
    "bytes": 2304,
    "sha256": "d159c9e409892c79fc9d1f5bfd19e3af03504e42b8bbb5c1e17920bd639cd0db",
    "official_verified": true,
    "status": "ok"
  },
  {
    "dataset": "ptbxl",
    "path": "records500/11000/11020_hr.dat",
    "url": "https://physionet.org/files/ptb-xl/1.0.3/records500/11000/11020_hr.dat",
    "bytes": 120000,
    "sha256": "9892a12a3e9c31628064e03d93531199103013eff436c25606d4c28a497320ca",
    "official_verified": true,
    "status": "ok"
  },
  {
    "dataset": "plus",
    "path": "fiducial_points/ecgdeli/03000/03937_points_lead_V1.atr",
    "url": "https://physionet.org/files/ptb-xl-plus/1.0.1/fiducial_points/ecgdeli/03000/03937_points_lead_V1.atr",
    "bytes": 2304,
    "sha256": "5ddcf89a577c51f907fbf9d4819ee324739a6104c62e187364ad9ec7d9b5fcfc",
    "official_verified": true,
    "status": "ok"
  },
  {
    "dataset": "ptbxl",
    "path": "records500/19000/19959_hr.hea",
    "url": "https://physionet.org/files/ptb-xl/1.0.3/records500/19000/19959_hr.hea",
    "bytes": 612,
    "sha256": "2390ef4f48effb797b164a7f167b1ec8997897a5554b83ee4be1c1d1e28d4112",
    "official_verified": true,
    "status": "ok"
  },
  {
    "dataset": "plus",
    "path": "fiducial_points/ecgdeli/19000/19959_points_lead_V6.atr",
    "url": "https://physionet.org/files/ptb-xl-plus/1.0.1/fiducial_points/ecgdeli/19000/19959_points_lead_V6.atr",
    "bytes": 2510,
    "sha256": "86a74fa7de36efbb5076398e895d043d419538e4326948041bbfdab312de9764",
    "official_verified": true,
    "status": "ok"
  },
  {
    "dataset": "plus",
    "path": "fiducial_points/ecgdeli/19000/19959_points_lead_V1.atr",
    "url": "https://physionet.org/files/ptb-xl-plus/1.0.1/fiducial_points/ecgdeli/19000/19959_points_lead_V1.atr",
    "bytes": 2510,
    "sha256": "b6674d783f409d159e48d1306e82dd4f78e0f8d121353f700730c1d9a3336c6e",
    "official_verified": true,
    "status": "ok"
  },
  {
    "dataset": "ptbxl",
    "path": "records500/03000/03937_hr.dat",
    "url": "https://physionet.org/files/ptb-xl/1.0.3/records500/03000/03937_hr.dat",
    "bytes": 120000,
    "sha256": "860aea77a0cb62825c311713224d7a97c70e69cd8631281df8ad4cf8168ec1bb",
    "official_verified": true,
    "status": "ok"
  },
  {
    "dataset": "ptbxl",
    "path": "records500/19000/19959_hr.dat",
    "url": "https://physionet.org/files/ptb-xl/1.0.3/records500/19000/19959_hr.dat",
    "bytes": 120000,
    "sha256": "1b43186179fc0a763f24ece5f136110a1cb3ae6cbb206b8d10ab4bb8f115c3a7",
    "official_verified": true,
    "status": "ok"
  },
  {
    "dataset": "plus",
    "path": "fiducial_points/ecgdeli/08000/08410_points_lead_V1.atr",
    "url": "https://physionet.org/files/ptb-xl-plus/1.0.1/fiducial_points/ecgdeli/08000/08410_points_lead_V1.atr",
    "bytes": 2304,
    "sha256": "b915b17bcda950eab76376d74824d0223ddf9be7a5d7605363b34cbee01eebfd",
    "official_verified": true,
    "status": "ok"
  },
  {
    "dataset": "ptbxl",
    "path": "records500/14000/14923_hr.hea",
    "url": "https://physionet.org/files/ptb-xl/1.0.3/records500/14000/14923_hr.hea",
    "bytes": 608,
    "sha256": "6a5143c89a24f7f3f1c8ba09df2cb76079f1142fdd434a6ffd0608a3672394db",
    "official_verified": true,
    "status": "ok"
  },
  {
    "dataset": "plus",
    "path": "fiducial_points/ecgdeli/08000/08410_points_lead_V6.atr",
    "url": "https://physionet.org/files/ptb-xl-plus/1.0.1/fiducial_points/ecgdeli/08000/08410_points_lead_V6.atr",
    "bytes": 2304,
    "sha256": "4addb652f3b9789dbe4ebbcd36f40fcdb99451c05f33e67dc0e754f6c101aceb",
    "official_verified": true,
    "status": "ok"
  },
  {
    "dataset": "ptbxl",
    "path": "records500/08000/08410_hr.hea",
    "url": "https://physionet.org/files/ptb-xl/1.0.3/records500/08000/08410_hr.hea",
    "bytes": 611,
    "sha256": "199f8751a245c7efe5ae7bae1ea88fb925e52221ddd30ae541e7a76e0b81abd9",
    "official_verified": true,
    "status": "ok"
  },
  {
    "dataset": "plus",
    "path": "fiducial_points/ecgdeli/14000/14923_points_lead_V1.atr",
    "url": "https://physionet.org/files/ptb-xl-plus/1.0.1/fiducial_points/ecgdeli/14000/14923_points_lead_V1.atr",
    "bytes": 2510,
    "sha256": "18f71b0ecbee5cbec1e927c47883e7651b9a9a1559561790f967eee2c282b348",
    "official_verified": true,
    "status": "ok"
  },
  {
    "dataset": "plus",
    "path": "fiducial_points/ecgdeli/14000/14923_points_lead_V6.atr",
    "url": "https://physionet.org/files/ptb-xl-plus/1.0.1/fiducial_points/ecgdeli/14000/14923_points_lead_V6.atr",
    "bytes": 2510,
    "sha256": "2574fe95c46578ad6a1a7ffb3875f6458c265744f4076916fdc40ca5b47d428a",
    "official_verified": true,
    "status": "ok"
  },
  {
    "dataset": "ptbxl",
    "path": "records500/02000/02103_hr.hea",
    "url": "https://physionet.org/files/ptb-xl/1.0.3/records500/02000/02103_hr.hea",
    "bytes": 606,
    "sha256": "469b20d67a1d0cca6da8642578f1befc758350b73ead145df8f6899e51fdeb48",
    "official_verified": true,
    "status": "ok"
  },
  {
    "dataset": "plus",
    "path": "fiducial_points/ecgdeli/02000/02103_points_lead_V1.atr",
    "url": "https://physionet.org/files/ptb-xl-plus/1.0.1/fiducial_points/ecgdeli/02000/02103_points_lead_V1.atr",
    "bytes": 2716,
    "sha256": "8c96fe4b8ee09e3f3304a7f50fe9a391f1539e6ce39884bf5d7f739bad116768",
    "official_verified": true,
    "status": "ok"
  },
  {
    "dataset": "plus",
    "path": "fiducial_points/ecgdeli/19000/19334_points_lead_V6.atr",
    "url": "https://physionet.org/files/ptb-xl-plus/1.0.1/fiducial_points/ecgdeli/19000/19334_points_lead_V6.atr",
    "bytes": 2098,
    "sha256": "46131e1928ecc70756a7165bf694a70740f6f9074711c879740c92aa0b318dbb",
    "official_verified": true,
    "status": "ok"
  },
  {
    "dataset": "ptbxl",
    "path": "records500/19000/19334_hr.hea",
    "url": "https://physionet.org/files/ptb-xl/1.0.3/records500/19000/19334_hr.hea",
    "bytes": 614,
    "sha256": "ecaf05e672c452b66cbafe93e45582b876c6f7365160a90cada8fc66af471cdd",
    "official_verified": true,
    "status": "ok"
  },
  {
    "dataset": "plus",
    "path": "fiducial_points/ecgdeli/19000/19334_points_lead_V1.atr",
    "url": "https://physionet.org/files/ptb-xl-plus/1.0.1/fiducial_points/ecgdeli/19000/19334_points_lead_V1.atr",
    "bytes": 2098,
    "sha256": "77a4edd8809d89094ad0863242a37027157362ccebd2571494184343517f5607",
    "official_verified": true,
    "status": "ok"
  },
  {
    "dataset": "plus",
    "path": "fiducial_points/ecgdeli/02000/02103_points_lead_V6.atr",
    "url": "https://physionet.org/files/ptb-xl-plus/1.0.1/fiducial_points/ecgdeli/02000/02103_points_lead_V6.atr",
    "bytes": 2716,
    "sha256": "e1e5e37121ea50b8a8a684911cc70c935fd5eecfd65e8f4fecada42d692775b9",
    "official_verified": true,
    "status": "ok"
  },
  {
    "dataset": "ptbxl",
    "path": "records500/02000/02103_hr.dat",
    "url": "https://physionet.org/files/ptb-xl/1.0.3/records500/02000/02103_hr.dat",
    "bytes": 120000,
    "sha256": "19962cba440863e82e105dcff12b597628623e2dd5acdd252995f80e969919d0",
    "official_verified": true,
    "status": "ok"
  },
  {
    "dataset": "ptbxl",
    "path": "records500/08000/08410_hr.dat",
    "url": "https://physionet.org/files/ptb-xl/1.0.3/records500/08000/08410_hr.dat",
    "bytes": 120000,
    "sha256": "cda697a3e62cf564bbf093f05c2840d2d026df7e0e1eda5a075f3bbe23cd7eb9",
    "official_verified": true,
    "status": "ok"
  },
  {
    "dataset": "plus",
    "path": "fiducial_points/ecgdeli/02000/02235_points_lead_V1.atr",
    "url": "https://physionet.org/files/ptb-xl-plus/1.0.1/fiducial_points/ecgdeli/02000/02235_points_lead_V1.atr",
    "bytes": 2716,
    "sha256": "276cfb9b6543087cf75463593f646d790f070d18f50364d62d72aabfa434e1df",
    "official_verified": true,
    "status": "ok"
  },
  {
    "dataset": "ptbxl",
    "path": "records500/14000/14923_hr.dat",
    "url": "https://physionet.org/files/ptb-xl/1.0.3/records500/14000/14923_hr.dat",
    "bytes": 120000,
    "sha256": "eaf7d0b5692695bab3d555d9eb482d8a5203ec5a8f4d7e7e2f711110626bf224",
    "official_verified": true,
    "status": "ok"
  },
  {
    "dataset": "ptbxl",
    "path": "records500/02000/02867_hr.hea",
    "url": "https://physionet.org/files/ptb-xl/1.0.3/records500/02000/02867_hr.hea",
    "bytes": 609,
    "sha256": "563c233730354f9d9a6a1c97f85f721d7fd8db161a9cca886b03f294fbeb4b1b",
    "official_verified": true,
    "status": "ok"
  },
  {
    "dataset": "ptbxl",
    "path": "records500/19000/19334_hr.dat",
    "url": "https://physionet.org/files/ptb-xl/1.0.3/records500/19000/19334_hr.dat",
    "bytes": 120000,
    "sha256": "5ac7811c2b524d8434ed872dc641e1d50b991c95c260d74cee318855ea0c3f30",
    "official_verified": true,
    "status": "ok"
  },
  {
    "dataset": "plus",
    "path": "fiducial_points/ecgdeli/02000/02235_points_lead_V6.atr",
    "url": "https://physionet.org/files/ptb-xl-plus/1.0.1/fiducial_points/ecgdeli/02000/02235_points_lead_V6.atr",
    "bytes": 2716,
    "sha256": "1a500e7ca543d7643aae9ccf046fc938a5fd559fc699be99ebc4d30bc9a4eacc",
    "official_verified": true,
    "status": "ok"
  },
  {
    "dataset": "ptbxl",
    "path": "records500/02000/02235_hr.hea",
    "url": "https://physionet.org/files/ptb-xl/1.0.3/records500/02000/02235_hr.hea",
    "bytes": 602,
    "sha256": "e54bffbb484a1c11b9e3bffa0092a4957eb24d6b7f84ee98508d8b8e803ef2f8",
    "official_verified": true,
    "status": "ok"
  },
  {
    "dataset": "plus",
    "path": "fiducial_points/ecgdeli/02000/02867_points_lead_V6.atr",
    "url": "https://physionet.org/files/ptb-xl-plus/1.0.1/fiducial_points/ecgdeli/02000/02867_points_lead_V6.atr",
    "bytes": 3334,
    "sha256": "1b6934f9cd15af405d8194a9b69d017d3c084e3cc52c384c7afe6f76dce0f4e7",
    "official_verified": true,
    "status": "ok"
  },
  {
    "dataset": "ptbxl",
    "path": "records500/18000/18392_hr.hea",
    "url": "https://physionet.org/files/ptb-xl/1.0.3/records500/18000/18392_hr.hea",
    "bytes": 616,
    "sha256": "444a44641363a1e851b9cff8b988ea2b04391fdeb96fc5b6c40ea65d1f910c22",
    "official_verified": true,
    "status": "ok"
  },
  {
    "dataset": "plus",
    "path": "fiducial_points/ecgdeli/02000/02867_points_lead_V1.atr",
    "url": "https://physionet.org/files/ptb-xl-plus/1.0.1/fiducial_points/ecgdeli/02000/02867_points_lead_V1.atr",
    "bytes": 3334,
    "sha256": "55033e41ad3d12555767647b256df78bbfd9ffd5f8d5af17a426e2e3fc241487",
    "official_verified": true,
    "status": "ok"
  },
  {
    "dataset": "plus",
    "path": "fiducial_points/ecgdeli/00000/00527_points_lead_V1.atr",
    "url": "https://physionet.org/files/ptb-xl-plus/1.0.1/fiducial_points/ecgdeli/00000/00527_points_lead_V1.atr",
    "bytes": 2304,
    "sha256": "db768f9c1063480c70dda1a18df02a03ca2f625050c6efdbd322b6f5e8e52c9e",
    "official_verified": true,
    "status": "ok"
  },
  {
    "dataset": "plus",
    "path": "fiducial_points/ecgdeli/18000/18392_points_lead_V1.atr",
    "url": "https://physionet.org/files/ptb-xl-plus/1.0.1/fiducial_points/ecgdeli/18000/18392_points_lead_V1.atr",
    "bytes": 2510,
    "sha256": "0cd76689822fbb9fdf747bb528359c464f80b080b3efc885e0180edfaed56663",
    "official_verified": true,
    "status": "ok"
  },
  {
    "dataset": "ptbxl",
    "path": "records500/00000/00527_hr.dat",
    "url": "https://physionet.org/files/ptb-xl/1.0.3/records500/00000/00527_hr.dat",
    "bytes": 120000,
    "sha256": "d630659158ad776fcc5cdbc408f6a365a7eebcd6ec4792f0338e813a949027db",
    "official_verified": true,
    "status": "ok"
  },
  {
    "dataset": "ptbxl",
    "path": "records500/00000/00527_hr.hea",
    "url": "https://physionet.org/files/ptb-xl/1.0.3/records500/00000/00527_hr.hea",
    "bytes": 615,
    "sha256": "de7e4efb247a41ecd89980ee81185bd0572c98efdfeb46770cad01c13cac9829",
    "official_verified": true,
    "status": "ok"
  },
  {
    "dataset": "ptbxl",
    "path": "records500/02000/02867_hr.dat",
    "url": "https://physionet.org/files/ptb-xl/1.0.3/records500/02000/02867_hr.dat",
    "bytes": 120000,
    "sha256": "3363efb4f85948ccfa84497d7a830f08e4a3cca229a6cb9f32a4eb4f212abfb7",
    "official_verified": true,
    "status": "ok"
  },
  {
    "dataset": "plus",
    "path": "fiducial_points/ecgdeli/00000/00527_points_lead_V6.atr",
    "url": "https://physionet.org/files/ptb-xl-plus/1.0.1/fiducial_points/ecgdeli/00000/00527_points_lead_V6.atr",
    "bytes": 2304,
    "sha256": "f3d71bc3369c8a4cf620300730f8bdfa6e37f7600b7ca2954c26f62fd4044d4c",
    "official_verified": true,
    "status": "ok"
  },
  {
    "dataset": "plus",
    "path": "fiducial_points/ecgdeli/18000/18392_points_lead_V6.atr",
    "url": "https://physionet.org/files/ptb-xl-plus/1.0.1/fiducial_points/ecgdeli/18000/18392_points_lead_V6.atr",
    "bytes": 2510,
    "sha256": "52eae6072d3467b96a375702e764b7ded38abec156d733ca472646779c5f14cf",
    "official_verified": true,
    "status": "ok"
  },
  {
    "dataset": "ptbxl",
    "path": "records500/02000/02235_hr.dat",
    "url": "https://physionet.org/files/ptb-xl/1.0.3/records500/02000/02235_hr.dat",
    "bytes": 120000,
    "sha256": "9f3f49f86b545de50a72ec6dfd963a4eec8da7b66524204288fe15df46658220",
    "official_verified": true,
    "status": "ok"
  },
  {
    "dataset": "ptbxl",
    "path": "records500/18000/18392_hr.dat",
    "url": "https://physionet.org/files/ptb-xl/1.0.3/records500/18000/18392_hr.dat",
    "bytes": 120000,
    "sha256": "f16aa6fe72b993ac38c0996a3fcd2a3c0c2e16872a7cc567c1f702a275cf7f1a",
    "official_verified": true,
    "status": "ok"
  },
  {
    "dataset": "ptbxl",
    "path": "records500/00000/00949_hr.hea",
    "url": "https://physionet.org/files/ptb-xl/1.0.3/records500/00000/00949_hr.hea",
    "bytes": 615,
    "sha256": "331b81b584a0f2efe3260cfc5bdc007884a9c05cd41eb85462eeb83ba5a35630",
    "official_verified": true,
    "status": "ok"
  },
  {
    "dataset": "ptbxl",
    "path": "records500/15000/15631_hr.hea",
    "url": "https://physionet.org/files/ptb-xl/1.0.3/records500/15000/15631_hr.hea",
    "bytes": 608,
    "sha256": "a441b5bf0d3aeffa2a7779ec0a3ab1e30722e12e00075d53e86be4f75cce8bd0",
    "official_verified": true,
    "status": "ok"
  },
  {
    "dataset": "plus",
    "path": "fiducial_points/ecgdeli/00000/00949_points_lead_V1.atr",
    "url": "https://physionet.org/files/ptb-xl-plus/1.0.1/fiducial_points/ecgdeli/00000/00949_points_lead_V1.atr",
    "bytes": 2304,
    "sha256": "7bedddae59179179b787ffa9dba679ac261cfa235b643c30384cc616a5d807ed",
    "official_verified": true,
    "status": "ok"
  },
  {
    "dataset": "plus",
    "path": "fiducial_points/ecgdeli/15000/15631_points_lead_V6.atr",
    "url": "https://physionet.org/files/ptb-xl-plus/1.0.1/fiducial_points/ecgdeli/15000/15631_points_lead_V6.atr",
    "bytes": 2510,
    "sha256": "431824d0095693ce02ddd7fbd163531810e7d1347dd9e8fa4fedfb10aeb08921",
    "official_verified": true,
    "status": "ok"
  },
  {
    "dataset": "plus",
    "path": "fiducial_points/ecgdeli/00000/00949_points_lead_V6.atr",
    "url": "https://physionet.org/files/ptb-xl-plus/1.0.1/fiducial_points/ecgdeli/00000/00949_points_lead_V6.atr",
    "bytes": 2304,
    "sha256": "f8636427072a745f3d6bd139a8345309cd2ae9f65b6c1eef54c68fed0b82b2c3",
    "official_verified": true,
    "status": "ok"
  },
  {
    "dataset": "plus",
    "path": "fiducial_points/ecgdeli/06000/06174_points_lead_V1.atr",
    "url": "https://physionet.org/files/ptb-xl-plus/1.0.1/fiducial_points/ecgdeli/06000/06174_points_lead_V1.atr",
    "bytes": 2716,
    "sha256": "4b77674b95165eaa6f9dd37da3b3eadfdb0e4d16b0d2c07f5d2a1e54dae1ec17",
    "official_verified": true,
    "status": "ok"
  },
  {
    "dataset": "ptbxl",
    "path": "records500/06000/06174_hr.hea",
    "url": "https://physionet.org/files/ptb-xl/1.0.3/records500/06000/06174_hr.hea",
    "bytes": 609,
    "sha256": "a2c967edd9c2c2cd381f22ead041a9f1ef38abcc56c78cd09727d3221bc7ec5e",
    "official_verified": true,
    "status": "ok"
  },
  {
    "dataset": "ptbxl",
    "path": "records500/00000/00949_hr.dat",
    "url": "https://physionet.org/files/ptb-xl/1.0.3/records500/00000/00949_hr.dat",
    "bytes": 120000,
    "sha256": "be3b5f5d535c2e077a02c23c4d96829d85d14dfc4ef512a45a0df055fe13da0f",
    "official_verified": true,
    "status": "ok"
  },
  {
    "dataset": "plus",
    "path": "fiducial_points/ecgdeli/15000/15631_points_lead_V1.atr",
    "url": "https://physionet.org/files/ptb-xl-plus/1.0.1/fiducial_points/ecgdeli/15000/15631_points_lead_V1.atr",
    "bytes": 2510,
    "sha256": "26b7eca517234497e7e127f530d56ef783aa5efa248259ee179d515fb56ef759",
    "official_verified": true,
    "status": "ok"
  },
  {
    "dataset": "ptbxl",
    "path": "records500/04000/04960_hr.hea",
    "url": "https://physionet.org/files/ptb-xl/1.0.3/records500/04000/04960_hr.hea",
    "bytes": 616,
    "sha256": "be80517b5fa4b1c7a52a17be2cea40880495329d21301e50f42296b4a7adea67",
    "official_verified": true,
    "status": "ok"
  },
  {
    "dataset": "plus",
    "path": "fiducial_points/ecgdeli/04000/04960_points_lead_V6.atr",
    "url": "https://physionet.org/files/ptb-xl-plus/1.0.1/fiducial_points/ecgdeli/04000/04960_points_lead_V6.atr",
    "bytes": 1686,
    "sha256": "85eee262f1d4835cf7d20cf36d0ee67b5c28fa4e19d439e39646ef174bedbc57",
    "official_verified": true,
    "status": "ok"
  },
  {
    "dataset": "ptbxl",
    "path": "records500/06000/06174_hr.dat",
    "url": "https://physionet.org/files/ptb-xl/1.0.3/records500/06000/06174_hr.dat",
    "bytes": 120000,
    "sha256": "fa4ef2faeb301d74e950297a02fc48d3a56e6b511b0abe462bfb55843123e10c",
    "official_verified": true,
    "status": "ok"
  },
  {
    "dataset": "plus",
    "path": "fiducial_points/ecgdeli/06000/06174_points_lead_V6.atr",
    "url": "https://physionet.org/files/ptb-xl-plus/1.0.1/fiducial_points/ecgdeli/06000/06174_points_lead_V6.atr",
    "bytes": 2716,
    "sha256": "01514022cd06e2a5af822450f3052f507a1021de655617f129a27f483db5d677",
    "official_verified": true,
    "status": "ok"
  },
  {
    "dataset": "ptbxl",
    "path": "records500/15000/15631_hr.dat",
    "url": "https://physionet.org/files/ptb-xl/1.0.3/records500/15000/15631_hr.dat",
    "bytes": 120000,
    "sha256": "031862b670fa5b0651484b6d9821d457ec2674b614200d3326c7d48709633183",
    "official_verified": true,
    "status": "ok"
  },
  {
    "dataset": "plus",
    "path": "fiducial_points/ecgdeli/04000/04960_points_lead_V1.atr",
    "url": "https://physionet.org/files/ptb-xl-plus/1.0.1/fiducial_points/ecgdeli/04000/04960_points_lead_V1.atr",
    "bytes": 1686,
    "sha256": "f89c9a7095f15bd4a81e4321b5c8813de81d97ae4977c4a14069666366fbeb6c",
    "official_verified": true,
    "status": "ok"
  },
  {
    "dataset": "plus",
    "path": "fiducial_points/ecgdeli/02000/02551_points_lead_V1.atr",
    "url": "https://physionet.org/files/ptb-xl-plus/1.0.1/fiducial_points/ecgdeli/02000/02551_points_lead_V1.atr",
    "bytes": 2304,
    "sha256": "b82f9a81d0d90a5b9dc0217802ee03eba1815321a2cd051d939f76b31949bab1",
    "official_verified": true,
    "status": "ok"
  },
  {
    "dataset": "ptbxl",
    "path": "records500/13000/13405_hr.hea",
    "url": "https://physionet.org/files/ptb-xl/1.0.3/records500/13000/13405_hr.hea",
    "bytes": 608,
    "sha256": "42b99a52b5907a19ae77d18f3c0512eb614f36053bb272669da1302b47412d12",
    "official_verified": true,
    "status": "ok"
  },
  {
    "dataset": "plus",
    "path": "fiducial_points/ecgdeli/13000/13405_points_lead_V6.atr",
    "url": "https://physionet.org/files/ptb-xl-plus/1.0.1/fiducial_points/ecgdeli/13000/13405_points_lead_V6.atr",
    "bytes": 2304,
    "sha256": "6d96a02ef55ce7588e27c17df8485c7a61e1cd7a7f90ae1f824c7e893d9a56bb",
    "official_verified": true,
    "status": "ok"
  },
  {
    "dataset": "ptbxl",
    "path": "records500/02000/02551_hr.hea",
    "url": "https://physionet.org/files/ptb-xl/1.0.3/records500/02000/02551_hr.hea",
    "bytes": 613,
    "sha256": "e466a9a65036a528ee0b97ca072e6ba124c5ef9b9992903da89ff09b9cc08494",
    "official_verified": true,
    "status": "ok"
  },
  {
    "dataset": "ptbxl",
    "path": "records500/04000/04960_hr.dat",
    "url": "https://physionet.org/files/ptb-xl/1.0.3/records500/04000/04960_hr.dat",
    "bytes": 120000,
    "sha256": "8a13e81490b585455a906d4c047cd3b13e16ecf9725cea8e39162d38c4dfc17d",
    "official_verified": true,
    "status": "ok"
  },
  {
    "dataset": "plus",
    "path": "fiducial_points/ecgdeli/02000/02551_points_lead_V6.atr",
    "url": "https://physionet.org/files/ptb-xl-plus/1.0.1/fiducial_points/ecgdeli/02000/02551_points_lead_V6.atr",
    "bytes": 2304,
    "sha256": "027ed24ff945318d16ba5e0d4b1b96ccd0813fa0cbefcd36e2784b20d77209c9",
    "official_verified": true,
    "status": "ok"
  },
  {
    "dataset": "plus",
    "path": "fiducial_points/ecgdeli/08000/08256_points_lead_V1.atr",
    "url": "https://physionet.org/files/ptb-xl-plus/1.0.1/fiducial_points/ecgdeli/08000/08256_points_lead_V1.atr",
    "bytes": 2304,
    "sha256": "0b9d6035e1bc5fae2a1fee95a8350ac561878422101de514c7274762a64e4a3b",
    "official_verified": true,
    "status": "ok"
  },
  {
    "dataset": "plus",
    "path": "fiducial_points/ecgdeli/13000/13405_points_lead_V1.atr",
    "url": "https://physionet.org/files/ptb-xl-plus/1.0.1/fiducial_points/ecgdeli/13000/13405_points_lead_V1.atr",
    "bytes": 2304,
    "sha256": "6969c8983fe551b5f9eae0518132aa07489be9a0e93f0d34499dec1c9ebf0797",
    "official_verified": true,
    "status": "ok"
  },
  {
    "dataset": "ptbxl",
    "path": "records500/08000/08256_hr.hea",
    "url": "https://physionet.org/files/ptb-xl/1.0.3/records500/08000/08256_hr.hea",
    "bytes": 608,
    "sha256": "742902756728e0b953d443da9205ebf62aca02c008152c2075cce8a4009b5207",
    "official_verified": true,
    "status": "ok"
  },
  {
    "dataset": "ptbxl",
    "path": "records500/02000/02551_hr.dat",
    "url": "https://physionet.org/files/ptb-xl/1.0.3/records500/02000/02551_hr.dat",
    "bytes": 120000,
    "sha256": "499b01e56cb21dfe251db6a4fcd134dce3fd1ea48577234a2961f0fc4b15f6e0",
    "official_verified": true,
    "status": "ok"
  },
  {
    "dataset": "plus",
    "path": "fiducial_points/ecgdeli/08000/08256_points_lead_V6.atr",
    "url": "https://physionet.org/files/ptb-xl-plus/1.0.1/fiducial_points/ecgdeli/08000/08256_points_lead_V6.atr",
    "bytes": 2304,
    "sha256": "fd9a222d75a713934ab7fca30ccd2257e5b23b0834b8a7c47debb8886b04244b",
    "official_verified": true,
    "status": "ok"
  },
  {
    "dataset": "plus",
    "path": "fiducial_points/ecgdeli/01000/01120_points_lead_V1.atr",
    "url": "https://physionet.org/files/ptb-xl-plus/1.0.1/fiducial_points/ecgdeli/01000/01120_points_lead_V1.atr",
    "bytes": 1892,
    "sha256": "7e9247edb53661d726a6d83246c16c54cd9aab512da52bbe4052bcd8d01282f4",
    "official_verified": true,
    "status": "ok"
  },
  {
    "dataset": "ptbxl",
    "path": "records500/13000/13405_hr.dat",
    "url": "https://physionet.org/files/ptb-xl/1.0.3/records500/13000/13405_hr.dat",
    "bytes": 120000,
    "sha256": "11f6e96561c23a00882b8b0cfeaa30d4518277c1741c23c540425a334825d145",
    "official_verified": true,
    "status": "ok"
  },
  {
    "dataset": "ptbxl",
    "path": "records500/08000/08256_hr.dat",
    "url": "https://physionet.org/files/ptb-xl/1.0.3/records500/08000/08256_hr.dat",
    "bytes": 120000,
    "sha256": "5a3bcc15e0c2a9220ac9730343b793dc91ff9377e5b83423e828ef595183cac6",
    "official_verified": true,
    "status": "ok"
  },
  {
    "dataset": "ptbxl",
    "path": "records500/01000/01120_hr.hea",
    "url": "https://physionet.org/files/ptb-xl/1.0.3/records500/01000/01120_hr.hea",
    "bytes": 618,
    "sha256": "dcf0042bfe1c3bf345ccd044473d33b1780085367f8e175bab76653c11680a84",
    "official_verified": true,
    "status": "ok"
  },
  {
    "dataset": "plus",
    "path": "fiducial_points/ecgdeli/01000/01120_points_lead_V6.atr",
    "url": "https://physionet.org/files/ptb-xl-plus/1.0.1/fiducial_points/ecgdeli/01000/01120_points_lead_V6.atr",
    "bytes": 1892,
    "sha256": "a697f9082a2e009c6aaec6e796fcb9c76415fa36f6d1398182853723d06c109c",
    "official_verified": true,
    "status": "ok"
  },
  {
    "dataset": "ptbxl",
    "path": "records500/03000/03613_hr.hea",
    "url": "https://physionet.org/files/ptb-xl/1.0.3/records500/03000/03613_hr.hea",
    "bytes": 611,
    "sha256": "e07de1b6e865efdcd3893009171ce2f4a39fd052e7ef374bba6e6de0d5f64a2c",
    "official_verified": true,
    "status": "ok"
  },
  {
    "dataset": "plus",
    "path": "fiducial_points/ecgdeli/03000/03613_points_lead_V1.atr",
    "url": "https://physionet.org/files/ptb-xl-plus/1.0.1/fiducial_points/ecgdeli/03000/03613_points_lead_V1.atr",
    "bytes": 1686,
    "sha256": "56b77d0b3d13e33f748e1aeab25344b3d0d9efc03af1c3755d39677b84c0ad63",
    "official_verified": true,
    "status": "ok"
  },
  {
    "dataset": "ptbxl",
    "path": "records500/01000/01120_hr.dat",
    "url": "https://physionet.org/files/ptb-xl/1.0.3/records500/01000/01120_hr.dat",
    "bytes": 120000,
    "sha256": "9a0223d2b9442aa9d2ad06c7bab3b9a34e1d1e025e023c5b67dd1f21610766d4",
    "official_verified": true,
    "status": "ok"
  },
  {
    "dataset": "ptbxl",
    "path": "records500/03000/03613_hr.dat",
    "url": "https://physionet.org/files/ptb-xl/1.0.3/records500/03000/03613_hr.dat",
    "bytes": 120000,
    "sha256": "36a53dd702c5b3f14a6df279bcc1558e6c349d5f80012cf7d1c5232f9e13a4ba",
    "official_verified": true,
    "status": "ok"
  },
  {
    "dataset": "plus",
    "path": "fiducial_points/ecgdeli/03000/03613_points_lead_V6.atr",
    "url": "https://physionet.org/files/ptb-xl-plus/1.0.1/fiducial_points/ecgdeli/03000/03613_points_lead_V6.atr",
    "bytes": 1686,
    "sha256": "0b937859fd672d2bdf8c97e16c45fe8c4c399f5a26a6ae7082075ba70b529332",
    "official_verified": true,
    "status": "ok"
  },
  {
    "dataset": "plus",
    "path": "fiducial_points/ecgdeli/13000/13993_points_lead_V6.atr",
    "url": "https://physionet.org/files/ptb-xl-plus/1.0.1/fiducial_points/ecgdeli/13000/13993_points_lead_V6.atr",
    "bytes": 2510,
    "sha256": "12f74afacb54038fffbc3e7a3f964e4c21de41d272236c07a236d72cec0eafcc",
    "official_verified": true,
    "status": "ok"
  },
  {
    "dataset": "plus",
    "path": "fiducial_points/ecgdeli/17000/17592_points_lead_V6.atr",
    "url": "https://physionet.org/files/ptb-xl-plus/1.0.1/fiducial_points/ecgdeli/17000/17592_points_lead_V6.atr",
    "bytes": 3334,
    "sha256": "9c2822c435805892d65d891cac52fcd50f2da2dd8e9ad9148ab04a20ec4dcbbd",
    "official_verified": true,
    "status": "ok"
  },
  {
    "dataset": "ptbxl",
    "path": "records500/17000/17592_hr.dat",
    "url": "https://physionet.org/files/ptb-xl/1.0.3/records500/17000/17592_hr.dat",
    "bytes": 120000,
    "sha256": "0c632e6b61bdb9246729a08efe0fd621f48cf3459af3264d8842450462b78678",
    "official_verified": true,
    "status": "ok"
  },
  {
    "dataset": "plus",
    "path": "fiducial_points/ecgdeli/13000/13993_points_lead_V1.atr",
    "url": "https://physionet.org/files/ptb-xl-plus/1.0.1/fiducial_points/ecgdeli/13000/13993_points_lead_V1.atr",
    "bytes": 2510,
    "sha256": "f96cbed3278ad18ef90a26e8ddb3c19fc48f3aede1bbfbe77458d3af3d360bf7",
    "official_verified": true,
    "status": "ok"
  },
  {
    "dataset": "ptbxl",
    "path": "records500/13000/13993_hr.dat",
    "url": "https://physionet.org/files/ptb-xl/1.0.3/records500/13000/13993_hr.dat",
    "bytes": 120000,
    "sha256": "80140787bfddb325c5fa66ab6ef6115aa95fecb20776cfcdbe0d4f94bda10ec8",
    "official_verified": true,
    "status": "ok"
  },
  {
    "dataset": "plus",
    "path": "fiducial_points/ecgdeli/20000/20563_points_lead_V6.atr",
    "url": "https://physionet.org/files/ptb-xl-plus/1.0.1/fiducial_points/ecgdeli/20000/20563_points_lead_V6.atr",
    "bytes": 2922,
    "sha256": "d3c9162976958bf95109d8c7f85d5c6792b5d27a210644ca928a763f2038f223",
    "official_verified": true,
    "status": "ok"
  },
  {
    "dataset": "ptbxl",
    "path": "records500/17000/17592_hr.hea",
    "url": "https://physionet.org/files/ptb-xl/1.0.3/records500/17000/17592_hr.hea",
    "bytes": 610,
    "sha256": "848de1d3d48b13a42be22f2b586bfe25313ecc0daf2adf7d5921a74d870d5055",
    "official_verified": true,
    "status": "ok"
  },
  {
    "dataset": "plus",
    "path": "fiducial_points/ecgdeli/17000/17592_points_lead_V1.atr",
    "url": "https://physionet.org/files/ptb-xl-plus/1.0.1/fiducial_points/ecgdeli/17000/17592_points_lead_V1.atr",
    "bytes": 3334,
    "sha256": "ef44c7d816b1910ae9b6faa0758d1ec98ef3f3ead73e7e7b3bf1a9a2d377881d",
    "official_verified": true,
    "status": "ok"
  },
  {
    "dataset": "ptbxl",
    "path": "records500/13000/13993_hr.hea",
    "url": "https://physionet.org/files/ptb-xl/1.0.3/records500/13000/13993_hr.hea",
    "bytes": 604,
    "sha256": "08cb43c92a4d75081f438d087da6466f2e1300e0a90fc1a1f68c5c24b359bf11",
    "official_verified": true,
    "status": "ok"
  },
  {
    "dataset": "ptbxl",
    "path": "records500/20000/20563_hr.hea",
    "url": "https://physionet.org/files/ptb-xl/1.0.3/records500/20000/20563_hr.hea",
    "bytes": 610,
    "sha256": "e3ddfdd257b3692cf52d5d201f291356831285eec3dde4ec861175e5d75d5188",
    "official_verified": true,
    "status": "ok"
  },
  {
    "dataset": "ptbxl",
    "path": "records500/20000/20563_hr.dat",
    "url": "https://physionet.org/files/ptb-xl/1.0.3/records500/20000/20563_hr.dat",
    "bytes": 120000,
    "sha256": "34cd875d889af114776d0773151cf89d5c42a8ee6a48fc206f719fc1e1138aba",
    "official_verified": true,
    "status": "ok"
  },
  {
    "dataset": "plus",
    "path": "fiducial_points/ecgdeli/20000/20563_points_lead_V1.atr",
    "url": "https://physionet.org/files/ptb-xl-plus/1.0.1/fiducial_points/ecgdeli/20000/20563_points_lead_V1.atr",
    "bytes": 2922,
    "sha256": "502a9aa8bd51b1febdce834520836d3439540a8593045cf624272f96af4b0090",
    "official_verified": true,
    "status": "ok"
  },
  {
    "dataset": "ptbxl",
    "path": "records500/18000/18296_hr.hea",
    "url": "https://physionet.org/files/ptb-xl/1.0.3/records500/18000/18296_hr.hea",
    "bytes": 609,
    "sha256": "021d5e3a8f18adb3a385cb86bb2b2257baff1173b7f5ea6f9b1a372a25848572",
    "official_verified": true,
    "status": "ok"
  },
  {
    "dataset": "plus",
    "path": "fiducial_points/ecgdeli/18000/18296_points_lead_V1.atr",
    "url": "https://physionet.org/files/ptb-xl-plus/1.0.1/fiducial_points/ecgdeli/18000/18296_points_lead_V1.atr",
    "bytes": 3128,
    "sha256": "dc400604f28cf6ecde09242000dc792a154aede5041d74dedbafd493c02f35ce",
    "official_verified": true,
    "status": "ok"
  },
  {
    "dataset": "ptbxl",
    "path": "records500/19000/19960_hr.hea",
    "url": "https://physionet.org/files/ptb-xl/1.0.3/records500/19000/19960_hr.hea",
    "bytes": 610,
    "sha256": "bb9843b22b5ebf60dd8394cacf8a873600ecc94654b7e31f34c9bab38c7124aa",
    "official_verified": true,
    "status": "ok"
  },
  {
    "dataset": "plus",
    "path": "fiducial_points/ecgdeli/19000/19960_points_lead_V6.atr",
    "url": "https://physionet.org/files/ptb-xl-plus/1.0.1/fiducial_points/ecgdeli/19000/19960_points_lead_V6.atr",
    "bytes": 1892,
    "sha256": "20c64b9b0becba8b381542d71fea7ab7f2c378370e1df30245bbc0fd33014435",
    "official_verified": true,
    "status": "ok"
  },
  {
    "dataset": "plus",
    "path": "fiducial_points/ecgdeli/19000/19960_points_lead_V1.atr",
    "url": "https://physionet.org/files/ptb-xl-plus/1.0.1/fiducial_points/ecgdeli/19000/19960_points_lead_V1.atr",
    "bytes": 1892,
    "sha256": "e033aaea8d961942036eb1521a26a1acca1b992cf606238896d9b8bc7ec73e41",
    "official_verified": true,
    "status": "ok"
  },
  {
    "dataset": "plus",
    "path": "fiducial_points/ecgdeli/18000/18296_points_lead_V6.atr",
    "url": "https://physionet.org/files/ptb-xl-plus/1.0.1/fiducial_points/ecgdeli/18000/18296_points_lead_V6.atr",
    "bytes": 3128,
    "sha256": "37583d0d559010e0a5f904d40f9f5f035bb74eabc6730d40a365737b6b794d68",
    "official_verified": true,
    "status": "ok"
  },
  {
    "dataset": "plus",
    "path": "fiducial_points/ecgdeli/10000/10131_points_lead_V1.atr",
    "url": "https://physionet.org/files/ptb-xl-plus/1.0.1/fiducial_points/ecgdeli/10000/10131_points_lead_V1.atr",
    "bytes": 2716,
    "sha256": "41b974e6cf803500385e47584306fb4d14b097ebe037ab381c413371f1777e86",
    "official_verified": true,
    "status": "ok"
  },
  {
    "dataset": "ptbxl",
    "path": "records500/11000/11738_hr.hea",
    "url": "https://physionet.org/files/ptb-xl/1.0.3/records500/11000/11738_hr.hea",
    "bytes": 613,
    "sha256": "0a54b63e94683a6f2c9e414bbf1ba6cfd50983bae7c754f05dec755f8b54e427",
    "official_verified": true,
    "status": "ok"
  },
  {
    "dataset": "plus",
    "path": "fiducial_points/ecgdeli/10000/10131_points_lead_V6.atr",
    "url": "https://physionet.org/files/ptb-xl-plus/1.0.1/fiducial_points/ecgdeli/10000/10131_points_lead_V6.atr",
    "bytes": 2716,
    "sha256": "4bbba0c290f1214b04c3fde2d6dfff66e405bb90fff3d6c5675a196648db0cc2",
    "official_verified": true,
    "status": "ok"
  },
  {
    "dataset": "ptbxl",
    "path": "records500/10000/10131_hr.hea",
    "url": "https://physionet.org/files/ptb-xl/1.0.3/records500/10000/10131_hr.hea",
    "bytes": 617,
    "sha256": "57d0157a70c4ceb10877d8f9756f8fdd7fb5b3405e928fd29146c913af9910d9",
    "official_verified": true,
    "status": "ok"
  },
  {
    "dataset": "ptbxl",
    "path": "records500/18000/18296_hr.dat",
    "url": "https://physionet.org/files/ptb-xl/1.0.3/records500/18000/18296_hr.dat",
    "bytes": 120000,
    "sha256": "2e76d07fbe25cc692f5d24fd9fbdaf211febd3b08d818d8e2086d7b208db008c",
    "official_verified": true,
    "status": "ok"
  },
  {
    "dataset": "ptbxl",
    "path": "records500/19000/19960_hr.dat",
    "url": "https://physionet.org/files/ptb-xl/1.0.3/records500/19000/19960_hr.dat",
    "bytes": 120000,
    "sha256": "e2e6467831e2bc22062d8a74d913664bfec340694827404bf137b312674ead1e",
    "official_verified": true,
    "status": "ok"
  },
  {
    "dataset": "ptbxl",
    "path": "records500/02000/02939_hr.hea",
    "url": "https://physionet.org/files/ptb-xl/1.0.3/records500/02000/02939_hr.hea",
    "bytes": 600,
    "sha256": "dd27b5f8cf737a38c977854eecafb825b4a38f4a797fb697859620052af1cde9",
    "official_verified": true,
    "status": "ok"
  },
  {
    "dataset": "plus",
    "path": "fiducial_points/ecgdeli/11000/11738_points_lead_V1.atr",
    "url": "https://physionet.org/files/ptb-xl-plus/1.0.1/fiducial_points/ecgdeli/11000/11738_points_lead_V1.atr",
    "bytes": 3952,
    "sha256": "5de50eef0aada5144db486151d165fd6a117914087bcd337e9d7f3bf6782cc02",
    "official_verified": true,
    "status": "ok"
  },
  {
    "dataset": "ptbxl",
    "path": "records500/10000/10131_hr.dat",
    "url": "https://physionet.org/files/ptb-xl/1.0.3/records500/10000/10131_hr.dat",
    "bytes": 120000,
    "sha256": "d433aaf05293a01bb70c749f97008a24300de2f94d8f861110fffbd526a13b6a",
    "official_verified": true,
    "status": "ok"
  },
  {
    "dataset": "plus",
    "path": "fiducial_points/ecgdeli/02000/02939_points_lead_V6.atr",
    "url": "https://physionet.org/files/ptb-xl-plus/1.0.1/fiducial_points/ecgdeli/02000/02939_points_lead_V6.atr",
    "bytes": 3334,
    "sha256": "29868a1fd76611bb8f5097822d10c6335a746fd3f2bd0d4bc460ee803f0e5f9d",
    "official_verified": true,
    "status": "ok"
  },
  {
    "dataset": "ptbxl",
    "path": "records500/11000/11738_hr.dat",
    "url": "https://physionet.org/files/ptb-xl/1.0.3/records500/11000/11738_hr.dat",
    "bytes": 120000,
    "sha256": "067311fcabcf604c83308b66932cab33a0b7fe09575e6e51d3e3632510cda29a",
    "official_verified": true,
    "status": "ok"
  },
  {
    "dataset": "ptbxl",
    "path": "records500/01000/01287_hr.hea",
    "url": "https://physionet.org/files/ptb-xl/1.0.3/records500/01000/01287_hr.hea",
    "bytes": 616,
    "sha256": "a21642fca59e42959b65f4566ec7541abe9acfb625576250883b99eeae6b9dac",
    "official_verified": true,
    "status": "ok"
  },
  {
    "dataset": "plus",
    "path": "fiducial_points/ecgdeli/11000/11738_points_lead_V6.atr",
    "url": "https://physionet.org/files/ptb-xl-plus/1.0.1/fiducial_points/ecgdeli/11000/11738_points_lead_V6.atr",
    "bytes": 3952,
    "sha256": "8bd96afec2b2369aeaf7f7f1840cf8b65c405d7864e4454e7f996504d6e1afd4",
    "official_verified": true,
    "status": "ok"
  },
  {
    "dataset": "plus",
    "path": "fiducial_points/ecgdeli/01000/01287_points_lead_V1.atr",
    "url": "https://physionet.org/files/ptb-xl-plus/1.0.1/fiducial_points/ecgdeli/01000/01287_points_lead_V1.atr",
    "bytes": 2304,
    "sha256": "1b0fd66210ef6608bcea87ce28ab3f14781c25b2b981ebfdd0179cd0878eba14",
    "official_verified": true,
    "status": "ok"
  },
  {
    "dataset": "plus",
    "path": "fiducial_points/ecgdeli/02000/02939_points_lead_V1.atr",
    "url": "https://physionet.org/files/ptb-xl-plus/1.0.1/fiducial_points/ecgdeli/02000/02939_points_lead_V1.atr",
    "bytes": 3334,
    "sha256": "3a2c9483061abfdc74894235efdf1ed2755b40f887e74480e83417aecb1bf8b6",
    "official_verified": true,
    "status": "ok"
  },
  {
    "dataset": "plus",
    "path": "fiducial_points/ecgdeli/01000/01287_points_lead_V6.atr",
    "url": "https://physionet.org/files/ptb-xl-plus/1.0.1/fiducial_points/ecgdeli/01000/01287_points_lead_V6.atr",
    "bytes": 2304,
    "sha256": "2f8448ee4da8bc78b4402be2b2f278c9bf8ff069f2be01256db5e162234cd5bf",
    "official_verified": true,
    "status": "ok"
  },
  {
    "dataset": "ptbxl",
    "path": "records500/05000/05975_hr.hea",
    "url": "https://physionet.org/files/ptb-xl/1.0.3/records500/05000/05975_hr.hea",
    "bytes": 615,
    "sha256": "236b71ea2176bc2de9724fbe8df849d66c03c3acb0beb31fc77b91bb9b63c0bc",
    "official_verified": true,
    "status": "ok"
  },
  {
    "dataset": "ptbxl",
    "path": "records500/01000/01287_hr.dat",
    "url": "https://physionet.org/files/ptb-xl/1.0.3/records500/01000/01287_hr.dat",
    "bytes": 120000,
    "sha256": "7c2eaa54fab85ecf958b4a41ef185602640a699484f600d5c991e388684f0c7d",
    "official_verified": true,
    "status": "ok"
  },
  {
    "dataset": "ptbxl",
    "path": "records500/02000/02939_hr.dat",
    "url": "https://physionet.org/files/ptb-xl/1.0.3/records500/02000/02939_hr.dat",
    "bytes": 120000,
    "sha256": "b518bf6096772b3bf57bcab00ab7cb4a94633d94e2fa4f268eb4ce592d847ec3",
    "official_verified": true,
    "status": "ok"
  },
  {
    "dataset": "plus",
    "path": "fiducial_points/ecgdeli/05000/05975_points_lead_V1.atr",
    "url": "https://physionet.org/files/ptb-xl-plus/1.0.1/fiducial_points/ecgdeli/05000/05975_points_lead_V1.atr",
    "bytes": 3128,
    "sha256": "1f8a45142e8805fd3de1e2f8fe7b736815edd30484db7703dcfdd5c7be0b432a",
    "official_verified": true,
    "status": "ok"
  },
  {
    "dataset": "plus",
    "path": "fiducial_points/ecgdeli/05000/05975_points_lead_V6.atr",
    "url": "https://physionet.org/files/ptb-xl-plus/1.0.1/fiducial_points/ecgdeli/05000/05975_points_lead_V6.atr",
    "bytes": 3128,
    "sha256": "51fbfcbfe0327bbadfa2fb7261954f63885adfe18ed4f3a395c4a6293bd460ae",
    "official_verified": true,
    "status": "ok"
  },
  {
    "dataset": "ptbxl",
    "path": "records500/13000/13025_hr.hea",
    "url": "https://physionet.org/files/ptb-xl/1.0.3/records500/13000/13025_hr.hea",
    "bytes": 607,
    "sha256": "a4b53adc333f71a4185ccbf332a6394848113cfdca7b737091715133850e0976",
    "official_verified": true,
    "status": "ok"
  },
  {
    "dataset": "plus",
    "path": "fiducial_points/ecgdeli/13000/13025_points_lead_V6.atr",
    "url": "https://physionet.org/files/ptb-xl-plus/1.0.1/fiducial_points/ecgdeli/13000/13025_points_lead_V6.atr",
    "bytes": 1892,
    "sha256": "6368576fdf8079cc5a5d7b6965b571fae97d924fe78954166c932329ee838324",
    "official_verified": true,
    "status": "ok"
  },
  {
    "dataset": "ptbxl",
    "path": "records500/17000/17511_hr.hea",
    "url": "https://physionet.org/files/ptb-xl/1.0.3/records500/17000/17511_hr.hea",
    "bytes": 601,
    "sha256": "e38f1254f7f8a2ebba30ac884f49db6e2eae977bba0bf05261695c11e0edfb14",
    "official_verified": true,
    "status": "ok"
  },
  {
    "dataset": "ptbxl",
    "path": "records500/05000/05975_hr.dat",
    "url": "https://physionet.org/files/ptb-xl/1.0.3/records500/05000/05975_hr.dat",
    "bytes": 120000,
    "sha256": "55fad6e8e2bfd2cec987cb74b4baf900a58fd580c01ec912033180a68da578c2",
    "official_verified": true,
    "status": "ok"
  },
  {
    "dataset": "plus",
    "path": "fiducial_points/ecgdeli/13000/13025_points_lead_V1.atr",
    "url": "https://physionet.org/files/ptb-xl-plus/1.0.1/fiducial_points/ecgdeli/13000/13025_points_lead_V1.atr",
    "bytes": 1892,
    "sha256": "926676e59eda785d44741d54ebca5766e9054b20e90e899ba89d088a56255c31",
    "official_verified": true,
    "status": "ok"
  },
  {
    "dataset": "plus",
    "path": "fiducial_points/ecgdeli/17000/17511_points_lead_V1.atr",
    "url": "https://physionet.org/files/ptb-xl-plus/1.0.1/fiducial_points/ecgdeli/17000/17511_points_lead_V1.atr",
    "bytes": 2098,
    "sha256": "b36a2ca67b8375a5c36c5b0eb0ec37f3ea05c55b0fa78e10c54bb89d9b8fb18a",
    "official_verified": true,
    "status": "ok"
  },
  {
    "dataset": "ptbxl",
    "path": "records500/13000/13025_hr.dat",
    "url": "https://physionet.org/files/ptb-xl/1.0.3/records500/13000/13025_hr.dat",
    "bytes": 120000,
    "sha256": "49b5dcdda7d315274f84de713a1e07102a0ff92f42bba5ca32a509cf0171481f",
    "official_verified": true,
    "status": "ok"
  },
  {
    "dataset": "ptbxl",
    "path": "records500/17000/17511_hr.dat",
    "url": "https://physionet.org/files/ptb-xl/1.0.3/records500/17000/17511_hr.dat",
    "bytes": 120000,
    "sha256": "75253f0412f0fe084fb2d8497b484a8262ba3c4d0da24cd26cc757f5173565be",
    "official_verified": true,
    "status": "ok"
  },
  {
    "dataset": "plus",
    "path": "fiducial_points/ecgdeli/17000/17511_points_lead_V6.atr",
    "url": "https://physionet.org/files/ptb-xl-plus/1.0.1/fiducial_points/ecgdeli/17000/17511_points_lead_V6.atr",
    "bytes": 2098,
    "sha256": "9bc095b0c37903b7e6432e4a9d7969c064bdbca728da0a2dee0b920e6527f859",
    "official_verified": true,
    "status": "ok"
  },
  {
    "dataset": "plus",
    "path": "fiducial_points/ecgdeli/18000/18797_points_lead_V1.atr",
    "url": "https://physionet.org/files/ptb-xl-plus/1.0.1/fiducial_points/ecgdeli/18000/18797_points_lead_V1.atr",
    "bytes": 2510,
    "sha256": "09204adff3f82977ff9a6c40c3b285a2382644b982433249fc1bee83dd7afc93",
    "official_verified": true,
    "status": "ok"
  },
  {
    "dataset": "ptbxl",
    "path": "records500/18000/18797_hr.hea",
    "url": "https://physionet.org/files/ptb-xl/1.0.3/records500/18000/18797_hr.hea",
    "bytes": 605,
    "sha256": "516affad1044eabc7a745bbae12e4ef547c53ba573bda7b4672afd06c568687a",
    "official_verified": true,
    "status": "ok"
  },
  {
    "dataset": "plus",
    "path": "fiducial_points/ecgdeli/01000/01266_points_lead_V1.atr",
    "url": "https://physionet.org/files/ptb-xl-plus/1.0.1/fiducial_points/ecgdeli/01000/01266_points_lead_V1.atr",
    "bytes": 2304,
    "sha256": "6522c51006ad3f24cdbd4b8012d6966cbca5fa145061459e9e4a0f8ca9a5bee0",
    "official_verified": true,
    "status": "ok"
  },
  {
    "dataset": "plus",
    "path": "fiducial_points/ecgdeli/01000/01266_points_lead_V6.atr",
    "url": "https://physionet.org/files/ptb-xl-plus/1.0.1/fiducial_points/ecgdeli/01000/01266_points_lead_V6.atr",
    "bytes": 2304,
    "sha256": "217438959f66552008f2be5ef955ed0dacf1bc87c86a616fe645a2e6bb46f704",
    "official_verified": true,
    "status": "ok"
  },
  {
    "dataset": "plus",
    "path": "fiducial_points/ecgdeli/18000/18797_points_lead_V6.atr",
    "url": "https://physionet.org/files/ptb-xl-plus/1.0.1/fiducial_points/ecgdeli/18000/18797_points_lead_V6.atr",
    "bytes": 2510,
    "sha256": "9cea1696841b338e9dfc2a2a0b78d43fe6ab0da7b6f21a89359008308fe5ea82",
    "official_verified": true,
    "status": "ok"
  },
  {
    "dataset": "ptbxl",
    "path": "records500/08000/08813_hr.hea",
    "url": "https://physionet.org/files/ptb-xl/1.0.3/records500/08000/08813_hr.hea",
    "bytes": 613,
    "sha256": "d2de68b91339ec9c41288c8bcccab195adda0fe3114eece622324bbb5b940641",
    "official_verified": true,
    "status": "ok"
  },
  {
    "dataset": "ptbxl",
    "path": "records500/01000/01266_hr.hea",
    "url": "https://physionet.org/files/ptb-xl/1.0.3/records500/01000/01266_hr.hea",
    "bytes": 610,
    "sha256": "53db98459bd02fb574f826c5873fe3daae98acd256687623e9410c75045e88a1",
    "official_verified": true,
    "status": "ok"
  },
  {
    "dataset": "plus",
    "path": "fiducial_points/ecgdeli/08000/08813_points_lead_V1.atr",
    "url": "https://physionet.org/files/ptb-xl-plus/1.0.1/fiducial_points/ecgdeli/08000/08813_points_lead_V1.atr",
    "bytes": 2098,
    "sha256": "83b2c223c5f9781a91f6f5315365895ced9af16538ae3940a3ac24f894688df6",
    "official_verified": true,
    "status": "ok"
  },
  {
    "dataset": "ptbxl",
    "path": "records500/18000/18797_hr.dat",
    "url": "https://physionet.org/files/ptb-xl/1.0.3/records500/18000/18797_hr.dat",
    "bytes": 120000,
    "sha256": "21ea92dcc192546da5b82361736a15c197c108358f27f38a432cec3c72177902",
    "official_verified": true,
    "status": "ok"
  },
  {
    "dataset": "ptbxl",
    "path": "records500/16000/16707_hr.hea",
    "url": "https://physionet.org/files/ptb-xl/1.0.3/records500/16000/16707_hr.hea",
    "bytes": 613,
    "sha256": "6847a1bbfca712993246014b2c7e1062324b9f433ed269bec994ba63fc016dff",
    "official_verified": true,
    "status": "ok"
  },
  {
    "dataset": "plus",
    "path": "fiducial_points/ecgdeli/08000/08813_points_lead_V6.atr",
    "url": "https://physionet.org/files/ptb-xl-plus/1.0.1/fiducial_points/ecgdeli/08000/08813_points_lead_V6.atr",
    "bytes": 2098,
    "sha256": "0a3fa4c9938ff3e580c09bdadf6e60f275106cf1adecc55a58b386ff955a8d73",
    "official_verified": true,
    "status": "ok"
  },
  {
    "dataset": "plus",
    "path": "fiducial_points/ecgdeli/16000/16707_points_lead_V6.atr",
    "url": "https://physionet.org/files/ptb-xl-plus/1.0.1/fiducial_points/ecgdeli/16000/16707_points_lead_V6.atr",
    "bytes": 2510,
    "sha256": "ce410baf3192bc07f9725383cedd639fb2fdd1c233b02909fc1c1204e9604976",
    "official_verified": true,
    "status": "ok"
  },
  {
    "dataset": "ptbxl",
    "path": "records500/01000/01266_hr.dat",
    "url": "https://physionet.org/files/ptb-xl/1.0.3/records500/01000/01266_hr.dat",
    "bytes": 120000,
    "sha256": "6ae92c533451009ccfdd6ee9eb25df3a8a1176b5e7d67db8ea5c36a7cce982cc",
    "official_verified": true,
    "status": "ok"
  },
  {
    "dataset": "ptbxl",
    "path": "records500/08000/08813_hr.dat",
    "url": "https://physionet.org/files/ptb-xl/1.0.3/records500/08000/08813_hr.dat",
    "bytes": 120000,
    "sha256": "a1eb58df0a4b632cf2923291832918e902a258113a8a89b49b54038da62999f9",
    "official_verified": true,
    "status": "ok"
  },
  {
    "dataset": "ptbxl",
    "path": "records500/01000/01556_hr.hea",
    "url": "https://physionet.org/files/ptb-xl/1.0.3/records500/01000/01556_hr.hea",
    "bytes": 607,
    "sha256": "55fddbcae1002b2cdf0956178e68219481268b8283f0f06cbcecdb3a35820599",
    "official_verified": true,
    "status": "ok"
  },
  {
    "dataset": "plus",
    "path": "fiducial_points/ecgdeli/16000/16707_points_lead_V1.atr",
    "url": "https://physionet.org/files/ptb-xl-plus/1.0.1/fiducial_points/ecgdeli/16000/16707_points_lead_V1.atr",
    "bytes": 2510,
    "sha256": "1fbffbcc64cbc605a54afdf1b1afa8414175ee2efc6bf0a14f322de86ab9f6e3",
    "official_verified": true,
    "status": "ok"
  },
  {
    "dataset": "ptbxl",
    "path": "records500/16000/16707_hr.dat",
    "url": "https://physionet.org/files/ptb-xl/1.0.3/records500/16000/16707_hr.dat",
    "bytes": 120000,
    "sha256": "99ce449279b165ebddb29c699e7b8ef51e861552b4798d000803e74879c83c65",
    "official_verified": true,
    "status": "ok"
  },
  {
    "dataset": "ptbxl",
    "path": "records500/01000/01556_hr.dat",
    "url": "https://physionet.org/files/ptb-xl/1.0.3/records500/01000/01556_hr.dat",
    "bytes": 120000,
    "sha256": "f87dd9f3b3ef8ddd53305016047812d318e6ecdaaad70cb1a8225cafd3b78c73",
    "official_verified": true,
    "status": "ok"
  },
  {
    "dataset": "ptbxl",
    "path": "records500/19000/19526_hr.hea",
    "url": "https://physionet.org/files/ptb-xl/1.0.3/records500/19000/19526_hr.hea",
    "bytes": 600,
    "sha256": "334fe302618371e6626c43209c51af192b51b3e6df0f2235b88331b03807fdab",
    "official_verified": true,
    "status": "ok"
  },
  {
    "dataset": "ptbxl",
    "path": "records500/09000/09749_hr.hea",
    "url": "https://physionet.org/files/ptb-xl/1.0.3/records500/09000/09749_hr.hea",
    "bytes": 607,
    "sha256": "47518d10b50713368ac6d0ac72c2ee07d899240814f25e17fe66e00327463103",
    "official_verified": true,
    "status": "ok"
  },
  {
    "dataset": "plus",
    "path": "fiducial_points/ecgdeli/01000/01556_points_lead_V6.atr",
    "url": "https://physionet.org/files/ptb-xl-plus/1.0.1/fiducial_points/ecgdeli/01000/01556_points_lead_V6.atr",
    "bytes": 4158,
    "sha256": "e23414da266fa01f2bf845f1faa50cc21b06fe1e8782836616bc1fe7cfd51cd3",
    "official_verified": true,
    "status": "ok"
  },
  {
    "dataset": "ptbxl",
    "path": "records500/19000/19526_hr.dat",
    "url": "https://physionet.org/files/ptb-xl/1.0.3/records500/19000/19526_hr.dat",
    "bytes": 120000,
    "sha256": "272f3e3d02bf6b55028a46b0bd5f443ce764597e66f37ac75202a58ac96efbbc",
    "official_verified": true,
    "status": "ok"
  },
  {
    "dataset": "plus",
    "path": "fiducial_points/ecgdeli/01000/01556_points_lead_V1.atr",
    "url": "https://physionet.org/files/ptb-xl-plus/1.0.1/fiducial_points/ecgdeli/01000/01556_points_lead_V1.atr",
    "bytes": 4158,
    "sha256": "7a0d4a8fab1deb4bec6f4b7f37fd0271be7bcf0408c4d157096d7ac5b945a724",
    "official_verified": true,
    "status": "ok"
  },
  {
    "dataset": "plus",
    "path": "fiducial_points/ecgdeli/19000/19526_points_lead_V6.atr",
    "url": "https://physionet.org/files/ptb-xl-plus/1.0.1/fiducial_points/ecgdeli/19000/19526_points_lead_V6.atr",
    "bytes": 1892,
    "sha256": "7f56869a921c1668f502e1462cb4355e3c0cb0beab18bc79865cc75e2ca95851",
    "official_verified": true,
    "status": "ok"
  },
  {
    "dataset": "plus",
    "path": "fiducial_points/ecgdeli/19000/19526_points_lead_V1.atr",
    "url": "https://physionet.org/files/ptb-xl-plus/1.0.1/fiducial_points/ecgdeli/19000/19526_points_lead_V1.atr",
    "bytes": 1892,
    "sha256": "cabe6c4b5a98701531b1c8b2ba52ef64413e8a8d51f25c76a9cac9c062d96030",
    "official_verified": true,
    "status": "ok"
  },
  {
    "dataset": "ptbxl",
    "path": "records500/15000/15227_hr.hea",
    "url": "https://physionet.org/files/ptb-xl/1.0.3/records500/15000/15227_hr.hea",
    "bytes": 602,
    "sha256": "f86440f59d38fa805e1d87c7b64fdbd284e63f63ccb00c5121e1c48a0cada91c",
    "official_verified": true,
    "status": "ok"
  },
  {
    "dataset": "plus",
    "path": "fiducial_points/ecgdeli/09000/09749_points_lead_V6.atr",
    "url": "https://physionet.org/files/ptb-xl-plus/1.0.1/fiducial_points/ecgdeli/09000/09749_points_lead_V6.atr",
    "bytes": 2304,
    "sha256": "147c3ef6fff10b3a5d778d4fcb20ace0affb1930ab7fb18650407052e6593681",
    "official_verified": true,
    "status": "ok"
  },
  {
    "dataset": "plus",
    "path": "fiducial_points/ecgdeli/09000/09749_points_lead_V1.atr",
    "url": "https://physionet.org/files/ptb-xl-plus/1.0.1/fiducial_points/ecgdeli/09000/09749_points_lead_V1.atr",
    "bytes": 2304,
    "sha256": "8c781578465b0dd7399ef11f8a1134d571a7bb6509c1353325760056f96d967c",
    "official_verified": true,
    "status": "ok"
  },
  {
    "dataset": "plus",
    "path": "fiducial_points/ecgdeli/15000/15227_points_lead_V1.atr",
    "url": "https://physionet.org/files/ptb-xl-plus/1.0.1/fiducial_points/ecgdeli/15000/15227_points_lead_V1.atr",
    "bytes": 2304,
    "sha256": "f723b9b6542ae296b9cc5454f1706c2e97a3330c9c0a376b4ab763826a126e2e",
    "official_verified": true,
    "status": "ok"
  },
  {
    "dataset": "plus",
    "path": "fiducial_points/ecgdeli/15000/15227_points_lead_V6.atr",
    "url": "https://physionet.org/files/ptb-xl-plus/1.0.1/fiducial_points/ecgdeli/15000/15227_points_lead_V6.atr",
    "bytes": 2304,
    "sha256": "f0b65311cb7fe038e4c1e55a45c39451cdecc7459bc3408c170afaccd47e4b7a",
    "official_verified": true,
    "status": "ok"
  },
  {
    "dataset": "ptbxl",
    "path": "records500/00000/00397_hr.hea",
    "url": "https://physionet.org/files/ptb-xl/1.0.3/records500/00000/00397_hr.hea",
    "bytes": 603,
    "sha256": "d4f1f5392755816923d7537f14855d804f8aa67ac6dfd2eff25ba3548514f275",
    "official_verified": true,
    "status": "ok"
  },
  {
    "dataset": "ptbxl",
    "path": "records500/09000/09749_hr.dat",
    "url": "https://physionet.org/files/ptb-xl/1.0.3/records500/09000/09749_hr.dat",
    "bytes": 120000,
    "sha256": "b3681075f2c7fde76a1e602319ff63f3fcb9d830dbf2cde8c4303f371297d551",
    "official_verified": true,
    "status": "ok"
  },
  {
    "dataset": "plus",
    "path": "fiducial_points/ecgdeli/00000/00397_points_lead_V6.atr",
    "url": "https://physionet.org/files/ptb-xl-plus/1.0.1/fiducial_points/ecgdeli/00000/00397_points_lead_V6.atr",
    "bytes": 2304,
    "sha256": "b6254ab6a88b92d51a18066b0fb48d6486626519eef84f09a7d18aa08ac2e8d2",
    "official_verified": true,
    "status": "ok"
  },
  {
    "dataset": "plus",
    "path": "fiducial_points/ecgdeli/00000/00397_points_lead_V1.atr",
    "url": "https://physionet.org/files/ptb-xl-plus/1.0.1/fiducial_points/ecgdeli/00000/00397_points_lead_V1.atr",
    "bytes": 2304,
    "sha256": "70a7faee0e8036a96ca0a4b4a9303743061c390194ee7550f2ea984d8af9300d",
    "official_verified": true,
    "status": "ok"
  },
  {
    "dataset": "ptbxl",
    "path": "records500/02000/02909_hr.hea",
    "url": "https://physionet.org/files/ptb-xl/1.0.3/records500/02000/02909_hr.hea",
    "bytes": 600,
    "sha256": "77ca1977068cfe697536f41ff0c3721167124a55ef97fea89f076e934063c8b5",
    "official_verified": true,
    "status": "ok"
  },
  {
    "dataset": "ptbxl",
    "path": "records500/15000/15227_hr.dat",
    "url": "https://physionet.org/files/ptb-xl/1.0.3/records500/15000/15227_hr.dat",
    "bytes": 120000,
    "sha256": "091d08fe06b5829b36b2ad4714f31f1e2384047649d9fa99e9c071b17aa1f7fb",
    "official_verified": true,
    "status": "ok"
  },
  {
    "dataset": "ptbxl",
    "path": "records500/00000/00397_hr.dat",
    "url": "https://physionet.org/files/ptb-xl/1.0.3/records500/00000/00397_hr.dat",
    "bytes": 120000,
    "sha256": "9b2b74c51045ebe7ce9e42507796f8c64855e3ee0e1dd9f684f0c737e8576885",
    "official_verified": true,
    "status": "ok"
  },
  {
    "dataset": "ptbxl",
    "path": "records500/00000/00931_hr.hea",
    "url": "https://physionet.org/files/ptb-xl/1.0.3/records500/00000/00931_hr.hea",
    "bytes": 609,
    "sha256": "eb66b7e004ac26bcac4334e9ffa5a4fc374b2aa9bf3f4d1f68552accd3ac49ad",
    "official_verified": true,
    "status": "ok"
  },
  {
    "dataset": "ptbxl",
    "path": "records500/02000/02909_hr.dat",
    "url": "https://physionet.org/files/ptb-xl/1.0.3/records500/02000/02909_hr.dat",
    "bytes": 120000,
    "sha256": "aba9588f3fabb2e2026558bd85f83a28d073a35c8df1e36001e0ed8211ed80c0",
    "official_verified": true,
    "status": "ok"
  },
  {
    "dataset": "plus",
    "path": "fiducial_points/ecgdeli/02000/02909_points_lead_V1.atr",
    "url": "https://physionet.org/files/ptb-xl-plus/1.0.1/fiducial_points/ecgdeli/02000/02909_points_lead_V1.atr",
    "bytes": 2098,
    "sha256": "001161e1514473b8c33e87aca6673a59515d46f363e72a73e3b28410088c8ad4",
    "official_verified": true,
    "status": "ok"
  },
  {
    "dataset": "plus",
    "path": "fiducial_points/ecgdeli/02000/02909_points_lead_V6.atr",
    "url": "https://physionet.org/files/ptb-xl-plus/1.0.1/fiducial_points/ecgdeli/02000/02909_points_lead_V6.atr",
    "bytes": 2098,
    "sha256": "bc26d26b019ec6a5c8f5576090f6349a30df2bd768fe70b02aaa46286bafca9a",
    "official_verified": true,
    "status": "ok"
  },
  {
    "dataset": "plus",
    "path": "fiducial_points/ecgdeli/00000/00931_points_lead_V6.atr",
    "url": "https://physionet.org/files/ptb-xl-plus/1.0.1/fiducial_points/ecgdeli/00000/00931_points_lead_V6.atr",
    "bytes": 2098,
    "sha256": "bed421d3105d0544e230eeb97d3b3f42b7e4ec895c127213583250299b09b235",
    "official_verified": true,
    "status": "ok"
  },
  {
    "dataset": "plus",
    "path": "fiducial_points/ecgdeli/00000/00931_points_lead_V1.atr",
    "url": "https://physionet.org/files/ptb-xl-plus/1.0.1/fiducial_points/ecgdeli/00000/00931_points_lead_V1.atr",
    "bytes": 2098,
    "sha256": "9e6ac954956c180d61e082775a31a5dde6f2cf578c085b845be2b90d20388d43",
    "official_verified": true,
    "status": "ok"
  },
  {
    "dataset": "ptbxl",
    "path": "records500/06000/06552_hr.hea",
    "url": "https://physionet.org/files/ptb-xl/1.0.3/records500/06000/06552_hr.hea",
    "bytes": 605,
    "sha256": "6dcf2f83ca4b37b3fe4f56f6e677e63c72ec5240d77b30bcd56c14570b04f42b",
    "official_verified": true,
    "status": "ok"
  },
  {
    "dataset": "ptbxl",
    "path": "records500/00000/00931_hr.dat",
    "url": "https://physionet.org/files/ptb-xl/1.0.3/records500/00000/00931_hr.dat",
    "bytes": 120000,
    "sha256": "2b51fb1eeb19edfc67bf13969980a618d0f5feb0a36180811187669a4a826f83",
    "official_verified": true,
    "status": "ok"
  },
  {
    "dataset": "plus",
    "path": "fiducial_points/ecgdeli/06000/06552_points_lead_V6.atr",
    "url": "https://physionet.org/files/ptb-xl-plus/1.0.1/fiducial_points/ecgdeli/06000/06552_points_lead_V6.atr",
    "bytes": 2510,
    "sha256": "948ec09f700fa649207ae5d321dbef9bef54c4f66e002d57a741bae741551948",
    "official_verified": true,
    "status": "ok"
  },
  {
    "dataset": "plus",
    "path": "fiducial_points/ecgdeli/06000/06552_points_lead_V1.atr",
    "url": "https://physionet.org/files/ptb-xl-plus/1.0.1/fiducial_points/ecgdeli/06000/06552_points_lead_V1.atr",
    "bytes": 2510,
    "sha256": "e9b60b8a9b81835cae00aaff959ff52a6869d9bb582970f5d50196c0c07c9245",
    "official_verified": true,
    "status": "ok"
  },
  {
    "dataset": "plus",
    "path": "fiducial_points/ecgdeli/03000/03909_points_lead_V1.atr",
    "url": "https://physionet.org/files/ptb-xl-plus/1.0.1/fiducial_points/ecgdeli/03000/03909_points_lead_V1.atr",
    "bytes": 2304,
    "sha256": "c98f9ef5fb141f9beff017d385937feb6fe7141c57c5e8b356d16073662b4b23",
    "official_verified": true,
    "status": "ok"
  },
  {
    "dataset": "ptbxl",
    "path": "records500/03000/03909_hr.hea",
    "url": "https://physionet.org/files/ptb-xl/1.0.3/records500/03000/03909_hr.hea",
    "bytes": 605,
    "sha256": "e71adccabcc18d51211c0a7fa819251c2f67d4640ba436a5fb3cdfb274c91539",
    "official_verified": true,
    "status": "ok"
  },
  {
    "dataset": "ptbxl",
    "path": "records500/06000/06552_hr.dat",
    "url": "https://physionet.org/files/ptb-xl/1.0.3/records500/06000/06552_hr.dat",
    "bytes": 120000,
    "sha256": "7c63decefaecbf980f632ecee97bc9dcb5ae790f43c535a819c04919b8374824",
    "official_verified": true,
    "status": "ok"
  },
  {
    "dataset": "plus",
    "path": "fiducial_points/ecgdeli/03000/03909_points_lead_V6.atr",
    "url": "https://physionet.org/files/ptb-xl-plus/1.0.1/fiducial_points/ecgdeli/03000/03909_points_lead_V6.atr",
    "bytes": 2304,
    "sha256": "aba580c687f7ac98ae106459673c0612b8925cb03abdb2b95a0d09b0ec5a3eb6",
    "official_verified": true,
    "status": "ok"
  },
  {
    "dataset": "ptbxl",
    "path": "records500/04000/04235_hr.hea",
    "url": "https://physionet.org/files/ptb-xl/1.0.3/records500/04000/04235_hr.hea",
    "bytes": 618,
    "sha256": "53d35694a2f200b7f5bd9c2265c9a9cdd518bf636bd1d1964baf3aa95658d967",
    "official_verified": true,
    "status": "ok"
  },
  {
    "dataset": "plus",
    "path": "fiducial_points/ecgdeli/04000/04235_points_lead_V1.atr",
    "url": "https://physionet.org/files/ptb-xl-plus/1.0.1/fiducial_points/ecgdeli/04000/04235_points_lead_V1.atr",
    "bytes": 1686,
    "sha256": "2459766d827bdbb15475e97e8773f3acef2144d7ed31a2bd84fe6a6f77dc68d2",
    "official_verified": true,
    "status": "ok"
  },
  {
    "dataset": "ptbxl",
    "path": "records500/03000/03909_hr.dat",
    "url": "https://physionet.org/files/ptb-xl/1.0.3/records500/03000/03909_hr.dat",
    "bytes": 120000,
    "sha256": "c49103032f677c6af0f4a7f0213d5720913ca6c86f03256fa55b686b70bd06dd",
    "official_verified": true,
    "status": "ok"
  },
  {
    "dataset": "ptbxl",
    "path": "records500/04000/04235_hr.dat",
    "url": "https://physionet.org/files/ptb-xl/1.0.3/records500/04000/04235_hr.dat",
    "bytes": 120000,
    "sha256": "bb06665028b80d6347b412942d29152458f5e53e4b988114130e4deee3978172",
    "official_verified": true,
    "status": "ok"
  },
  {
    "dataset": "plus",
    "path": "fiducial_points/ecgdeli/02000/02203_points_lead_V1.atr",
    "url": "https://physionet.org/files/ptb-xl-plus/1.0.1/fiducial_points/ecgdeli/02000/02203_points_lead_V1.atr",
    "bytes": 2304,
    "sha256": "af7f876e860237458c950c0efee528c3f57ae2e4c174b40fa53c3cd12484fd11",
    "official_verified": true,
    "status": "ok"
  },
  {
    "dataset": "plus",
    "path": "fiducial_points/ecgdeli/04000/04235_points_lead_V6.atr",
    "url": "https://physionet.org/files/ptb-xl-plus/1.0.1/fiducial_points/ecgdeli/04000/04235_points_lead_V6.atr",
    "bytes": 1686,
    "sha256": "e112324fc66f7d9bc7acb3af0b17842b0f1af222a6af222dd7dac2f7ba92273c",
    "official_verified": true,
    "status": "ok"
  },
  {
    "dataset": "plus",
    "path": "fiducial_points/ecgdeli/02000/02203_points_lead_V6.atr",
    "url": "https://physionet.org/files/ptb-xl-plus/1.0.1/fiducial_points/ecgdeli/02000/02203_points_lead_V6.atr",
    "bytes": 2304,
    "sha256": "f8193470ee3945be76a5290361c4ba86ce041aa5b27ae4e1da52342a40da2669",
    "official_verified": true,
    "status": "ok"
  },
  {
    "dataset": "ptbxl",
    "path": "records500/02000/02203_hr.hea",
    "url": "https://physionet.org/files/ptb-xl/1.0.3/records500/02000/02203_hr.hea",
    "bytes": 609,
    "sha256": "08a8e63b21b0372163bc9abe18906f1e5f497400cb9337b3255362c05e1df399",
    "official_verified": true,
    "status": "ok"
  },
  {
    "dataset": "plus",
    "path": "fiducial_points/ecgdeli/01000/01838_points_lead_V1.atr",
    "url": "https://physionet.org/files/ptb-xl-plus/1.0.1/fiducial_points/ecgdeli/01000/01838_points_lead_V1.atr",
    "bytes": 1686,
    "sha256": "ad872b3a9df86d8398b975811182b68a38504e81c9d4c2dda319291421994d0d",
    "official_verified": true,
    "status": "ok"
  },
  {
    "dataset": "ptbxl",
    "path": "records500/14000/14662_hr.hea",
    "url": "https://physionet.org/files/ptb-xl/1.0.3/records500/14000/14662_hr.hea",
    "bytes": 608,
    "sha256": "5deb5195105212d4fef39d1ca6fac1e9cce6dbd8ae612a8a9f65d0540bf3fbb4",
    "official_verified": true,
    "status": "ok"
  },
  {
    "dataset": "ptbxl",
    "path": "records500/01000/01838_hr.hea",
    "url": "https://physionet.org/files/ptb-xl/1.0.3/records500/01000/01838_hr.hea",
    "bytes": 609,
    "sha256": "f74e1dd7a02b1fc590e8d242fb3d4535d109764e94918ac8fca47701114df17c",
    "official_verified": true,
    "status": "ok"
  },
  {
    "dataset": "plus",
    "path": "fiducial_points/ecgdeli/01000/01838_points_lead_V6.atr",
    "url": "https://physionet.org/files/ptb-xl-plus/1.0.1/fiducial_points/ecgdeli/01000/01838_points_lead_V6.atr",
    "bytes": 1686,
    "sha256": "9d9eb68c40f87cd6b447ceff70b7e5e57adbf93426c89002e30da06657a7009e",
    "official_verified": true,
    "status": "ok"
  },
  {
    "dataset": "ptbxl",
    "path": "records500/01000/01838_hr.dat",
    "url": "https://physionet.org/files/ptb-xl/1.0.3/records500/01000/01838_hr.dat",
    "bytes": 120000,
    "sha256": "07875dfd34bf15ce3a40396075a7ad1b9b50eafdee3b2f222301030e6ad70989",
    "official_verified": true,
    "status": "ok"
  },
  {
    "dataset": "ptbxl",
    "path": "records500/02000/02203_hr.dat",
    "url": "https://physionet.org/files/ptb-xl/1.0.3/records500/02000/02203_hr.dat",
    "bytes": 120000,
    "sha256": "ee87f4114186c1784003fbd2a1838c59e4efd3f13105e6498c568e9938356d50",
    "official_verified": true,
    "status": "ok"
  },
  {
    "dataset": "plus",
    "path": "fiducial_points/ecgdeli/14000/14662_points_lead_V1.atr",
    "url": "https://physionet.org/files/ptb-xl-plus/1.0.1/fiducial_points/ecgdeli/14000/14662_points_lead_V1.atr",
    "bytes": 2098,
    "sha256": "f83c0b5e9675173ba9b21201cad5689cf414202fff47d0024190fbb8b6679fc8",
    "official_verified": true,
    "status": "ok"
  },
  {
    "dataset": "plus",
    "path": "fiducial_points/ecgdeli/14000/14662_points_lead_V6.atr",
    "url": "https://physionet.org/files/ptb-xl-plus/1.0.1/fiducial_points/ecgdeli/14000/14662_points_lead_V6.atr",
    "bytes": 2098,
    "sha256": "23d81b0f99758fbb73c27a4573ec1d81f6160ee49c85e345dfcc1cc65df0b134",
    "official_verified": true,
    "status": "ok"
  },
  {
    "dataset": "ptbxl",
    "path": "records500/17000/17719_hr.hea",
    "url": "https://physionet.org/files/ptb-xl/1.0.3/records500/17000/17719_hr.hea",
    "bytes": 621,
    "sha256": "9b7a087b9777074ee3b0e05c7256df636f53e1a88cbb9a9d6f3b9f40654b4246",
    "official_verified": true,
    "status": "ok"
  },
  {
    "dataset": "ptbxl",
    "path": "records500/14000/14662_hr.dat",
    "url": "https://physionet.org/files/ptb-xl/1.0.3/records500/14000/14662_hr.dat",
    "bytes": 120000,
    "sha256": "d401c9fe0cb01e2a83c7f298c00f194731e78070671d215fd4e7a7b0373dc85b",
    "official_verified": true,
    "status": "ok"
  },
  {
    "dataset": "plus",
    "path": "fiducial_points/ecgdeli/02000/02627_points_lead_V1.atr",
    "url": "https://physionet.org/files/ptb-xl-plus/1.0.1/fiducial_points/ecgdeli/02000/02627_points_lead_V1.atr",
    "bytes": 2922,
    "sha256": "7911f6d2b9518cc0ec63782f94bb545a89412beea6c8e166c2dba872324eb09e",
    "official_verified": true,
    "status": "ok"
  },
  {
    "dataset": "ptbxl",
    "path": "records500/02000/02627_hr.hea",
    "url": "https://physionet.org/files/ptb-xl/1.0.3/records500/02000/02627_hr.hea",
    "bytes": 615,
    "sha256": "fe2d353f48cc7d8bafa1f55f9cb7d224928102cbdb57f3b45d920ebdfad83a74",
    "official_verified": true,
    "status": "ok"
  },
  {
    "dataset": "ptbxl",
    "path": "records500/02000/02627_hr.dat",
    "url": "https://physionet.org/files/ptb-xl/1.0.3/records500/02000/02627_hr.dat",
    "bytes": 120000,
    "sha256": "7fd5a336cbcc5a48183d32eb9b992b16635ebbf7ef8fc285d9af0f117af09926",
    "official_verified": true,
    "status": "ok"
  },
  {
    "dataset": "plus",
    "path": "fiducial_points/ecgdeli/02000/02144_points_lead_V1.atr",
    "url": "https://physionet.org/files/ptb-xl-plus/1.0.1/fiducial_points/ecgdeli/02000/02144_points_lead_V1.atr",
    "bytes": 2098,
    "sha256": "8cce7e478f3e76d64b5dc1c3f1fb9f91d45bdd863b615542d94bb631e8d5b390",
    "official_verified": true,
    "status": "ok"
  },
  {
    "dataset": "plus",
    "path": "fiducial_points/ecgdeli/02000/02627_points_lead_V6.atr",
    "url": "https://physionet.org/files/ptb-xl-plus/1.0.1/fiducial_points/ecgdeli/02000/02627_points_lead_V6.atr",
    "bytes": 2922,
    "sha256": "380a5c6680f0db442b288b5c635b9fbff244a368db9e52dd5de3024cbcd9a698",
    "official_verified": true,
    "status": "ok"
  },
  {
    "dataset": "ptbxl",
    "path": "records500/02000/02144_hr.hea",
    "url": "https://physionet.org/files/ptb-xl/1.0.3/records500/02000/02144_hr.hea",
    "bytes": 616,
    "sha256": "6f8043baf6838ce2c1d9af3c98eefbd1e3a58b5e910243246312d8b584edc704",
    "official_verified": true,
    "status": "ok"
  },
  {
    "dataset": "ptbxl",
    "path": "records500/17000/17719_hr.dat",
    "url": "https://physionet.org/files/ptb-xl/1.0.3/records500/17000/17719_hr.dat",
    "bytes": 120000,
    "sha256": "b75a354b68d06920d3463c122317a3ea1fcbce7cfb9d8ce8ac457ba96fafd469",
    "official_verified": true,
    "status": "ok"
  },
  {
    "dataset": "plus",
    "path": "fiducial_points/ecgdeli/17000/17719_points_lead_V1.atr",
    "url": "https://physionet.org/files/ptb-xl-plus/1.0.1/fiducial_points/ecgdeli/17000/17719_points_lead_V1.atr",
    "bytes": 2510,
    "sha256": "a40f23a5b6849ece6a8bca41cf58fd393e5c6bb4cbdd70ebe7ce6a6246d401b1",
    "official_verified": true,
    "status": "ok"
  },
  {
    "dataset": "plus",
    "path": "fiducial_points/ecgdeli/17000/17719_points_lead_V6.atr",
    "url": "https://physionet.org/files/ptb-xl-plus/1.0.1/fiducial_points/ecgdeli/17000/17719_points_lead_V6.atr",
    "bytes": 2510,
    "sha256": "4b5bae2eec58532f33bc6f7654d56366c49f0df1667a6c04d210a4102936952b",
    "official_verified": true,
    "status": "ok"
  },
  {
    "dataset": "ptbxl",
    "path": "records500/02000/02144_hr.dat",
    "url": "https://physionet.org/files/ptb-xl/1.0.3/records500/02000/02144_hr.dat",
    "bytes": 120000,
    "sha256": "67a2b97634a8a9c852d1055a7c2f93ad33ea3dd622d20b4e8bfe9e6bb892a3bc",
    "official_verified": true,
    "status": "ok"
  },
  {
    "dataset": "ptbxl",
    "path": "records500/01000/01775_hr.hea",
    "url": "https://physionet.org/files/ptb-xl/1.0.3/records500/01000/01775_hr.hea",
    "bytes": 604,
    "sha256": "04b936ef84680c633a72282a89945398d465418988e8037beeb8c46f3814a99a",
    "official_verified": true,
    "status": "ok"
  },
  {
    "dataset": "plus",
    "path": "fiducial_points/ecgdeli/02000/02144_points_lead_V6.atr",
    "url": "https://physionet.org/files/ptb-xl-plus/1.0.1/fiducial_points/ecgdeli/02000/02144_points_lead_V6.atr",
    "bytes": 2098,
    "sha256": "d03fee2a3300680fad998270025d7b306300f894af5b40045cd28faadfcd23c7",
    "official_verified": true,
    "status": "ok"
  },
  {
    "dataset": "plus",
    "path": "fiducial_points/ecgdeli/01000/01775_points_lead_V6.atr",
    "url": "https://physionet.org/files/ptb-xl-plus/1.0.1/fiducial_points/ecgdeli/01000/01775_points_lead_V6.atr",
    "bytes": 2304,
    "sha256": "01043a37c7326a7ba5c1d84b34d4a375fbe413793c4b05875efed8e6665489d4",
    "official_verified": true,
    "status": "ok"
  },
  {
    "dataset": "plus",
    "path": "fiducial_points/ecgdeli/01000/01775_points_lead_V1.atr",
    "url": "https://physionet.org/files/ptb-xl-plus/1.0.1/fiducial_points/ecgdeli/01000/01775_points_lead_V1.atr",
    "bytes": 2304,
    "sha256": "e7b686d4a0cfdf64bfa955b2f180f44ebffc17e74aeeca771c711d1e24a85ca9",
    "official_verified": true,
    "status": "ok"
  },
  {
    "dataset": "plus",
    "path": "fiducial_points/ecgdeli/18000/18639_points_lead_V1.atr",
    "url": "https://physionet.org/files/ptb-xl-plus/1.0.1/fiducial_points/ecgdeli/18000/18639_points_lead_V1.atr",
    "bytes": 1892,
    "sha256": "7e25fab73def2a96e734e60984b47eff2483a9fcf36925914606fabef206ec16",
    "official_verified": true,
    "status": "ok"
  },
  {
    "dataset": "plus",
    "path": "fiducial_points/ecgdeli/18000/18639_points_lead_V6.atr",
    "url": "https://physionet.org/files/ptb-xl-plus/1.0.1/fiducial_points/ecgdeli/18000/18639_points_lead_V6.atr",
    "bytes": 1892,
    "sha256": "045df6e6cee026da97a787812cc2c25a9323e8520dfe4f72d2f7f44907682774",
    "official_verified": true,
    "status": "ok"
  },
  {
    "dataset": "ptbxl",
    "path": "records500/01000/01775_hr.dat",
    "url": "https://physionet.org/files/ptb-xl/1.0.3/records500/01000/01775_hr.dat",
    "bytes": 120000,
    "sha256": "3de117090dca080869cacaee4d8d5259c22d6d78c86b9af5d4e7435f6d2590d0",
    "official_verified": true,
    "status": "ok"
  },
  {
    "dataset": "ptbxl",
    "path": "records500/18000/18937_hr.hea",
    "url": "https://physionet.org/files/ptb-xl/1.0.3/records500/18000/18937_hr.hea",
    "bytes": 598,
    "sha256": "e71fd0318f22c184dc71d15653c7e810c6871f7f684148aa0cbf9e5f9dbc5fd0",
    "official_verified": true,
    "status": "ok"
  },
  {
    "dataset": "ptbxl",
    "path": "records500/18000/18639_hr.hea",
    "url": "https://physionet.org/files/ptb-xl/1.0.3/records500/18000/18639_hr.hea",
    "bytes": 611,
    "sha256": "a8cfa75d64512c3896a019e32d7b6537465edec2fd89a9af392f8ce82fa35eac",
    "official_verified": true,
    "status": "ok"
  },
  {
    "dataset": "ptbxl",
    "path": "records500/18000/18639_hr.dat",
    "url": "https://physionet.org/files/ptb-xl/1.0.3/records500/18000/18639_hr.dat",
    "bytes": 120000,
    "sha256": "3faefe500475fac7ddc724a4473da98319eaf72686e2da798fb5fb0027078ba1",
    "official_verified": true,
    "status": "ok"
  },
  {
    "dataset": "ptbxl",
    "path": "records500/18000/18937_hr.dat",
    "url": "https://physionet.org/files/ptb-xl/1.0.3/records500/18000/18937_hr.dat",
    "bytes": 120000,
    "sha256": "64a2e8f63f192ddf5ffee9a219aeb9e9a6396bb5a0c3b79c4896e2e157f954d8",
    "official_verified": true,
    "status": "ok"
  },
  {
    "dataset": "plus",
    "path": "fiducial_points/ecgdeli/18000/18937_points_lead_V6.atr",
    "url": "https://physionet.org/files/ptb-xl-plus/1.0.1/fiducial_points/ecgdeli/18000/18937_points_lead_V6.atr",
    "bytes": 2304,
    "sha256": "17677a7fea30662e4506c067d6e3e46d2c6f54b824e189ca94b0929d243942bb",
    "official_verified": true,
    "status": "ok"
  },
  {
    "dataset": "plus",
    "path": "fiducial_points/ecgdeli/18000/18937_points_lead_V1.atr",
    "url": "https://physionet.org/files/ptb-xl-plus/1.0.1/fiducial_points/ecgdeli/18000/18937_points_lead_V1.atr",
    "bytes": 2304,
    "sha256": "d3898bf566dd4c5045c106256f2d1cc8b5d5d077722a279f346b8f86abcae19a",
    "official_verified": true,
    "status": "ok"
  },
  {
    "dataset": "ptbxl",
    "path": "records500/00000/00172_hr.hea",
    "url": "https://physionet.org/files/ptb-xl/1.0.3/records500/00000/00172_hr.hea",
    "bytes": 610,
    "sha256": "cc2db6973b320211532a7926d7238a5576b309a66f211a8a06ed26d30290dd4a",
    "official_verified": true,
    "status": "ok"
  },
  {
    "dataset": "plus",
    "path": "fiducial_points/ecgdeli/00000/00172_points_lead_V6.atr",
    "url": "https://physionet.org/files/ptb-xl-plus/1.0.1/fiducial_points/ecgdeli/00000/00172_points_lead_V6.atr",
    "bytes": 2716,
    "sha256": "dc67ec4b06d8179077cbf2eea7f6bef0c43321f477600e2143241e395755d204",
    "official_verified": true,
    "status": "ok"
  },
  {
    "dataset": "plus",
    "path": "fiducial_points/ecgdeli/00000/00172_points_lead_V1.atr",
    "url": "https://physionet.org/files/ptb-xl-plus/1.0.1/fiducial_points/ecgdeli/00000/00172_points_lead_V1.atr",
    "bytes": 2716,
    "sha256": "7960ea47ad90ebdf22950b92efaf408917de641ec1ae3b33c930170bba47ce3e",
    "official_verified": true,
    "status": "ok"
  },
  {
    "dataset": "ptbxl",
    "path": "records500/10000/10517_hr.hea",
    "url": "https://physionet.org/files/ptb-xl/1.0.3/records500/10000/10517_hr.hea",
    "bytes": 618,
    "sha256": "a9dfe125b75c2c74c844062510720460c685e127077fa71264debd7347e21aa2",
    "official_verified": true,
    "status": "ok"
  },
  {
    "dataset": "plus",
    "path": "fiducial_points/ecgdeli/10000/10517_points_lead_V6.atr",
    "url": "https://physionet.org/files/ptb-xl-plus/1.0.1/fiducial_points/ecgdeli/10000/10517_points_lead_V6.atr",
    "bytes": 1686,
    "sha256": "df0472c26255cf6ca40a1ecc4928ec655301bdcd48c8a74c4099d6d54c3a5e36",
    "official_verified": true,
    "status": "ok"
  },
  {
    "dataset": "ptbxl",
    "path": "records500/00000/00172_hr.dat",
    "url": "https://physionet.org/files/ptb-xl/1.0.3/records500/00000/00172_hr.dat",
    "bytes": 120000,
    "sha256": "67936a95107482aa640cdffe444387f6bbee03f6dd5110cb7c8ad1fa378b24df",
    "official_verified": true,
    "status": "ok"
  },
  {
    "dataset": "ptbxl",
    "path": "records500/04000/04836_hr.hea",
    "url": "https://physionet.org/files/ptb-xl/1.0.3/records500/04000/04836_hr.hea",
    "bytes": 604,
    "sha256": "73eba359451b9d6567a791e8b7de958072ae2d056bb8243d847cc1761405152c",
    "official_verified": true,
    "status": "ok"
  },
  {
    "dataset": "plus",
    "path": "fiducial_points/ecgdeli/10000/10517_points_lead_V1.atr",
    "url": "https://physionet.org/files/ptb-xl-plus/1.0.1/fiducial_points/ecgdeli/10000/10517_points_lead_V1.atr",
    "bytes": 1686,
    "sha256": "c9f2dc8f8e3d9119e4fed4c2fe96124262059d78805ce3e050fb4a682c5dfcea",
    "official_verified": true,
    "status": "ok"
  },
  {
    "dataset": "ptbxl",
    "path": "records500/10000/10517_hr.dat",
    "url": "https://physionet.org/files/ptb-xl/1.0.3/records500/10000/10517_hr.dat",
    "bytes": 120000,
    "sha256": "86668139673a7d8d0b784f1f3cc55e6ff1635a72a70bd30daad0ce80547d173b",
    "official_verified": true,
    "status": "ok"
  },
  {
    "dataset": "ptbxl",
    "path": "records500/04000/04836_hr.dat",
    "url": "https://physionet.org/files/ptb-xl/1.0.3/records500/04000/04836_hr.dat",
    "bytes": 120000,
    "sha256": "3d943a74679d15fad14b5ea9a3fd8f561bd257fb7748d0ec481dfa58628a4e53",
    "official_verified": true,
    "status": "ok"
  },
  {
    "dataset": "plus",
    "path": "fiducial_points/ecgdeli/04000/04836_points_lead_V6.atr",
    "url": "https://physionet.org/files/ptb-xl-plus/1.0.1/fiducial_points/ecgdeli/04000/04836_points_lead_V6.atr",
    "bytes": 2304,
    "sha256": "b579627d379129b81b1f1ff1cc6de22f91e1e8516af65bbb8ddd01284b6017f6",
    "official_verified": true,
    "status": "ok"
  },
  {
    "dataset": "ptbxl",
    "path": "records500/13000/13158_hr.hea",
    "url": "https://physionet.org/files/ptb-xl/1.0.3/records500/13000/13158_hr.hea",
    "bytes": 604,
    "sha256": "7e43510453219ac462a21229975c187e992f13fdf18470e2caf884b864b0d244",
    "official_verified": true,
    "status": "ok"
  },
  {
    "dataset": "plus",
    "path": "fiducial_points/ecgdeli/04000/04836_points_lead_V1.atr",
    "url": "https://physionet.org/files/ptb-xl-plus/1.0.1/fiducial_points/ecgdeli/04000/04836_points_lead_V1.atr",
    "bytes": 2304,
    "sha256": "bbd653d77cd4a6d08034b739bf47af51f1befdff3e4cb483bb4ef8a215d17eef",
    "official_verified": true,
    "status": "ok"
  },
  {
    "dataset": "plus",
    "path": "fiducial_points/ecgdeli/13000/13158_points_lead_V1.atr",
    "url": "https://physionet.org/files/ptb-xl-plus/1.0.1/fiducial_points/ecgdeli/13000/13158_points_lead_V1.atr",
    "bytes": 3540,
    "sha256": "407ed7f12391e788e15229cee69c795a2eeb5a53db8d64c0aaf01ccdbad92201",
    "official_verified": true,
    "status": "ok"
  },
  {
    "dataset": "ptbxl",
    "path": "records500/13000/13158_hr.dat",
    "url": "https://physionet.org/files/ptb-xl/1.0.3/records500/13000/13158_hr.dat",
    "bytes": 120000,
    "sha256": "58b812c74eb77280ac72771ad4facaed1ae40e3c959eb301364102cf92939a44",
    "official_verified": true,
    "status": "ok"
  },
  {
    "dataset": "plus",
    "path": "fiducial_points/ecgdeli/13000/13158_points_lead_V6.atr",
    "url": "https://physionet.org/files/ptb-xl-plus/1.0.1/fiducial_points/ecgdeli/13000/13158_points_lead_V6.atr",
    "bytes": 3540,
    "sha256": "251d30944700a164a7c87c6b0ada2eb39fcbcfd96820c201f92d18c658be09a8",
    "official_verified": true,
    "status": "ok"
  },
  {
    "dataset": "ptbxl",
    "path": "records500/13000/13145_hr.hea",
    "url": "https://physionet.org/files/ptb-xl/1.0.3/records500/13000/13145_hr.hea",
    "bytes": 605,
    "sha256": "3a22927eea601c45c9f7e13d9cb2c8997e61ded6f76ea41519359f7f912eaf59",
    "official_verified": true,
    "status": "ok"
  },
  {
    "dataset": "plus",
    "path": "fiducial_points/ecgdeli/13000/13145_points_lead_V1.atr",
    "url": "https://physionet.org/files/ptb-xl-plus/1.0.1/fiducial_points/ecgdeli/13000/13145_points_lead_V1.atr",
    "bytes": 2098,
    "sha256": "8dda0825cf04f60983c74367724dfecc6023a61f3ee9827984d4e159360e056e",
    "official_verified": true,
    "status": "ok"
  },
  {
    "dataset": "ptbxl",
    "path": "records500/02000/02565_hr.hea",
    "url": "https://physionet.org/files/ptb-xl/1.0.3/records500/02000/02565_hr.hea",
    "bytes": 607,
    "sha256": "b6ae86d5f08e594876b1a450f608f3d886a71233d0386e8c34e65c94dfa2973b",
    "official_verified": true,
    "status": "ok"
  },
  {
    "dataset": "plus",
    "path": "fiducial_points/ecgdeli/02000/02565_points_lead_V1.atr",
    "url": "https://physionet.org/files/ptb-xl-plus/1.0.1/fiducial_points/ecgdeli/02000/02565_points_lead_V1.atr",
    "bytes": 1686,
    "sha256": "8e7c4e735dfa01ef274bf3de64b172c8e29df837b7f3649eca26cbe1b8f2259c",
    "official_verified": true,
    "status": "ok"
  },
  {
    "dataset": "ptbxl",
    "path": "records500/13000/13145_hr.dat",
    "url": "https://physionet.org/files/ptb-xl/1.0.3/records500/13000/13145_hr.dat",
    "bytes": 120000,
    "sha256": "0844f25f990b85d3dad7fe6a4b388a365bf43b856693281895f6f3dde7c73427",
    "official_verified": true,
    "status": "ok"
  },
  {
    "dataset": "plus",
    "path": "fiducial_points/ecgdeli/13000/13145_points_lead_V6.atr",
    "url": "https://physionet.org/files/ptb-xl-plus/1.0.1/fiducial_points/ecgdeli/13000/13145_points_lead_V6.atr",
    "bytes": 2098,
    "sha256": "5cc0371155c71a14f886c84a0ff4c8bfefad065aaeb59938518d9a610f18862f",
    "official_verified": true,
    "status": "ok"
  },
  {
    "dataset": "plus",
    "path": "fiducial_points/ecgdeli/02000/02565_points_lead_V6.atr",
    "url": "https://physionet.org/files/ptb-xl-plus/1.0.1/fiducial_points/ecgdeli/02000/02565_points_lead_V6.atr",
    "bytes": 1686,
    "sha256": "d34bda81c4028f9c88ec701326b034d244bc80a391966a3db940ae43602e5a08",
    "official_verified": true,
    "status": "ok"
  },
  {
    "dataset": "ptbxl",
    "path": "records500/02000/02565_hr.dat",
    "url": "https://physionet.org/files/ptb-xl/1.0.3/records500/02000/02565_hr.dat",
    "bytes": 120000,
    "sha256": "57a02a328c2e6714b0925b425200efdf978e5a51d0464da7894caae690a9d02f",
    "official_verified": true,
    "status": "ok"
  },
  {
    "dataset": "ptbxl",
    "path": "records500/08000/08744_hr.hea",
    "url": "https://physionet.org/files/ptb-xl/1.0.3/records500/08000/08744_hr.hea",
    "bytes": 607,
    "sha256": "7e1c7f9fed0a1fd08ec28c0a6e07a7bf83b941a38bbc57a2bdd36b72a3694130",
    "official_verified": true,
    "status": "ok"
  },
  {
    "dataset": "plus",
    "path": "fiducial_points/ecgdeli/01000/01589_points_lead_V6.atr",
    "url": "https://physionet.org/files/ptb-xl-plus/1.0.1/fiducial_points/ecgdeli/01000/01589_points_lead_V6.atr",
    "bytes": 2304,
    "sha256": "ab73895dadca389d2eb2ec4cd0ef62d2b78c3202529077a980916891d6d832e9",
    "official_verified": true,
    "status": "ok"
  },
  {
    "dataset": "plus",
    "path": "fiducial_points/ecgdeli/01000/01589_points_lead_V1.atr",
    "url": "https://physionet.org/files/ptb-xl-plus/1.0.1/fiducial_points/ecgdeli/01000/01589_points_lead_V1.atr",
    "bytes": 2304,
    "sha256": "e97220f3bfdb53c1c3c493ee37ef56951bb944d232358c230f8b35424aaf70b6",
    "official_verified": true,
    "status": "ok"
  },
  {
    "dataset": "ptbxl",
    "path": "records500/01000/01589_hr.hea",
    "url": "https://physionet.org/files/ptb-xl/1.0.3/records500/01000/01589_hr.hea",
    "bytes": 609,
    "sha256": "4cf66a36a23d80d6b9ba9a355f1650d02e36f83733dc6ce8c3c0b14c0e8e1087",
    "official_verified": true,
    "status": "ok"
  },
  {
    "dataset": "ptbxl",
    "path": "records500/08000/08744_hr.dat",
    "url": "https://physionet.org/files/ptb-xl/1.0.3/records500/08000/08744_hr.dat",
    "bytes": 120000,
    "sha256": "5a53954bd8754f7e348a8a1d67efc0d028e043f66df64fd78051ccb06eaebd05",
    "official_verified": true,
    "status": "ok"
  },
  {
    "dataset": "ptbxl",
    "path": "records500/01000/01589_hr.dat",
    "url": "https://physionet.org/files/ptb-xl/1.0.3/records500/01000/01589_hr.dat",
    "bytes": 120000,
    "sha256": "4425cf4febc418fd4059419a6831bc257b1d41a1c63bb34206deba4bf7667578",
    "official_verified": true,
    "status": "ok"
  },
  {
    "dataset": "plus",
    "path": "fiducial_points/ecgdeli/08000/08744_points_lead_V6.atr",
    "url": "https://physionet.org/files/ptb-xl-plus/1.0.1/fiducial_points/ecgdeli/08000/08744_points_lead_V6.atr",
    "bytes": 2716,
    "sha256": "eae6d5fc9580b0f20653d9e34c8c7889aad6b529fe4346949621b5bbc029024b",
    "official_verified": true,
    "status": "ok"
  },
  {
    "dataset": "plus",
    "path": "fiducial_points/ecgdeli/08000/08744_points_lead_V1.atr",
    "url": "https://physionet.org/files/ptb-xl-plus/1.0.1/fiducial_points/ecgdeli/08000/08744_points_lead_V1.atr",
    "bytes": 2716,
    "sha256": "76eac177b52133e1935785d34fba3046899c1bf0ce1e8a87f0d1003ae67c088a",
    "official_verified": true,
    "status": "ok"
  },
  {
    "dataset": "ptbxl",
    "path": "records500/21000/21325_hr.hea",
    "url": "https://physionet.org/files/ptb-xl/1.0.3/records500/21000/21325_hr.hea",
    "bytes": 622,
    "sha256": "86fcfe8674e18e92b4b8a3d1498327a9bcdeba7e1f51387a7d0f0752e5d7bc51",
    "official_verified": true,
    "status": "ok"
  },
  {
    "dataset": "plus",
    "path": "fiducial_points/ecgdeli/21000/21325_points_lead_V1.atr",
    "url": "https://physionet.org/files/ptb-xl-plus/1.0.1/fiducial_points/ecgdeli/21000/21325_points_lead_V1.atr",
    "bytes": 3540,
    "sha256": "d3d90097fff2a18be5fa62ac106e90c8b11ad0517a6de65dab6db0ce36e174b0",
    "official_verified": true,
    "status": "ok"
  },
  {
    "dataset": "ptbxl",
    "path": "records500/01000/01480_hr.hea",
    "url": "https://physionet.org/files/ptb-xl/1.0.3/records500/01000/01480_hr.hea",
    "bytes": 607,
    "sha256": "760652856173cf918c1188f1a4e91ae75400e4b798b84a0772d0208b642cc876",
    "official_verified": true,
    "status": "ok"
  },
  {
    "dataset": "plus",
    "path": "fiducial_points/ecgdeli/01000/01480_points_lead_V1.atr",
    "url": "https://physionet.org/files/ptb-xl-plus/1.0.1/fiducial_points/ecgdeli/01000/01480_points_lead_V1.atr",
    "bytes": 2510,
    "sha256": "d0524143cbcc0120cce8c25414418b3d7843079f0225149ea203ed2d46689a7a",
    "official_verified": true,
    "status": "ok"
  },
  {
    "dataset": "ptbxl",
    "path": "records500/10000/10214_hr.hea",
    "url": "https://physionet.org/files/ptb-xl/1.0.3/records500/10000/10214_hr.hea",
    "bytes": 613,
    "sha256": "9587d9df7f7806b2c6d2bf6130d2b5d1a050a8ab355b69cbcb2562b702241654",
    "official_verified": true,
    "status": "ok"
  },
  {
    "dataset": "plus",
    "path": "fiducial_points/ecgdeli/21000/21325_points_lead_V6.atr",
    "url": "https://physionet.org/files/ptb-xl-plus/1.0.1/fiducial_points/ecgdeli/21000/21325_points_lead_V6.atr",
    "bytes": 3540,
    "sha256": "ba54525dc836b6cb2415c60ed05d6fbb2cd3ddb8c779d112dbe2170b2714ec64",
    "official_verified": true,
    "status": "ok"
  },
  {
    "dataset": "ptbxl",
    "path": "records500/21000/21325_hr.dat",
    "url": "https://physionet.org/files/ptb-xl/1.0.3/records500/21000/21325_hr.dat",
    "bytes": 120000,
    "sha256": "0f59d60a6c6eec4988c7d40d5c6d71d70f36eb02a2309b57bd97a8cfeed3346b",
    "official_verified": true,
    "status": "ok"
  },
  {
    "dataset": "ptbxl",
    "path": "records500/01000/01480_hr.dat",
    "url": "https://physionet.org/files/ptb-xl/1.0.3/records500/01000/01480_hr.dat",
    "bytes": 120000,
    "sha256": "7683b11428254ee0ce332d351c5184947ad977be57e8dd95c5a8d3cc8feab884",
    "official_verified": true,
    "status": "ok"
  },
  {
    "dataset": "ptbxl",
    "path": "records500/10000/10214_hr.dat",
    "url": "https://physionet.org/files/ptb-xl/1.0.3/records500/10000/10214_hr.dat",
    "bytes": 120000,
    "sha256": "8bf9aae380b20515df835d14d336b655a29cca21481bf173b75da4689a277142",
    "official_verified": true,
    "status": "ok"
  },
  {
    "dataset": "plus",
    "path": "fiducial_points/ecgdeli/01000/01480_points_lead_V6.atr",
    "url": "https://physionet.org/files/ptb-xl-plus/1.0.1/fiducial_points/ecgdeli/01000/01480_points_lead_V6.atr",
    "bytes": 2510,
    "sha256": "8b0fcd8a52f751b0aa2c2f6c6716b9427bf5f6508050f1090e0f1ef3cd87e1c6",
    "official_verified": true,
    "status": "ok"
  },
  {
    "dataset": "plus",
    "path": "fiducial_points/ecgdeli/10000/10214_points_lead_V1.atr",
    "url": "https://physionet.org/files/ptb-xl-plus/1.0.1/fiducial_points/ecgdeli/10000/10214_points_lead_V1.atr",
    "bytes": 2304,
    "sha256": "3f4c5e179fc3f2e8a0574f68e6688915fcff370df88f66a89439448ee145bbbc",
    "official_verified": true,
    "status": "ok"
  },
  {
    "dataset": "ptbxl",
    "path": "records500/02000/02210_hr.hea",
    "url": "https://physionet.org/files/ptb-xl/1.0.3/records500/02000/02210_hr.hea",
    "bytes": 610,
    "sha256": "00b17af09b475e5a5495e374707c9e29bdc9be08653fa2d4b911f3c2abb64114",
    "official_verified": true,
    "status": "ok"
  },
  {
    "dataset": "plus",
    "path": "fiducial_points/ecgdeli/10000/10214_points_lead_V6.atr",
    "url": "https://physionet.org/files/ptb-xl-plus/1.0.1/fiducial_points/ecgdeli/10000/10214_points_lead_V6.atr",
    "bytes": 2304,
    "sha256": "a16378ad5e1d92825a85901b5da46b9c65af5cbacb8e1332e6cddf1c07ec8c7c",
    "official_verified": true,
    "status": "ok"
  },
  {
    "dataset": "plus",
    "path": "fiducial_points/ecgdeli/02000/02210_points_lead_V1.atr",
    "url": "https://physionet.org/files/ptb-xl-plus/1.0.1/fiducial_points/ecgdeli/02000/02210_points_lead_V1.atr",
    "bytes": 2510,
    "sha256": "d2bcb0f78d71cd7fb7239cd56efcf7ca476d36c215f709eba24ae6a871a8bc54",
    "official_verified": true,
    "status": "ok"
  },
  {
    "dataset": "plus",
    "path": "fiducial_points/ecgdeli/02000/02210_points_lead_V6.atr",
    "url": "https://physionet.org/files/ptb-xl-plus/1.0.1/fiducial_points/ecgdeli/02000/02210_points_lead_V6.atr",
    "bytes": 2510,
    "sha256": "232dc37247bf815471df359794edc7b76fb1150f5ce9e9210e53e166610de879",
    "official_verified": true,
    "status": "ok"
  },
  {
    "dataset": "ptbxl",
    "path": "records500/02000/02210_hr.dat",
    "url": "https://physionet.org/files/ptb-xl/1.0.3/records500/02000/02210_hr.dat",
    "bytes": 120000,
    "sha256": "9d3d08a673dd82d2bb2e9006d80117994b20f0684b25f3e453fc18e09db503a1",
    "official_verified": true,
    "status": "ok"
  },
  {
    "dataset": "ptbxl",
    "path": "records500/12000/12618_hr.hea",
    "url": "https://physionet.org/files/ptb-xl/1.0.3/records500/12000/12618_hr.hea",
    "bytes": 602,
    "sha256": "48516b69d4c1c558f3ad84e9e404592c7a8a0830ecfcf5708921f6a33a91948a",
    "official_verified": true,
    "status": "ok"
  },
  {
    "dataset": "plus",
    "path": "fiducial_points/ecgdeli/19000/19427_points_lead_V1.atr",
    "url": "https://physionet.org/files/ptb-xl-plus/1.0.1/fiducial_points/ecgdeli/19000/19427_points_lead_V1.atr",
    "bytes": 2304,
    "sha256": "e14628788d33ab3f1458da171eadbc2d4236b96b96f2f1b4f33b2881745ae28d",
    "official_verified": true,
    "status": "ok"
  },
  {
    "dataset": "ptbxl",
    "path": "records500/19000/19427_hr.hea",
    "url": "https://physionet.org/files/ptb-xl/1.0.3/records500/19000/19427_hr.hea",
    "bytes": 606,
    "sha256": "7f5992db9a77b3362419517ec724cace2b4db09ec481a36ad1070a9092b86ecb",
    "official_verified": true,
    "status": "ok"
  },
  {
    "dataset": "ptbxl",
    "path": "records500/11000/11855_hr.hea",
    "url": "https://physionet.org/files/ptb-xl/1.0.3/records500/11000/11855_hr.hea",
    "bytes": 607,
    "sha256": "c53ffe36a16415354f8fff5dcee7aa0988f7cbb2120b0cf5120804966a1f43d4",
    "official_verified": true,
    "status": "ok"
  },
  {
    "dataset": "plus",
    "path": "fiducial_points/ecgdeli/12000/12618_points_lead_V1.atr",
    "url": "https://physionet.org/files/ptb-xl-plus/1.0.1/fiducial_points/ecgdeli/12000/12618_points_lead_V1.atr",
    "bytes": 2510,
    "sha256": "1e1bdbcfa4c74a77190de0759821f37b50c7128d450863f35ec0221b98a547c4",
    "official_verified": true,
    "status": "ok"
  },
  {
    "dataset": "plus",
    "path": "fiducial_points/ecgdeli/12000/12618_points_lead_V6.atr",
    "url": "https://physionet.org/files/ptb-xl-plus/1.0.1/fiducial_points/ecgdeli/12000/12618_points_lead_V6.atr",
    "bytes": 2510,
    "sha256": "9ee93a25ed0f26de8ae0b1aad43316cc393c9f485bd30d75039bd4abae08b3b5",
    "official_verified": true,
    "status": "ok"
  },
  {
    "dataset": "ptbxl",
    "path": "records500/03000/03918_hr.hea",
    "url": "https://physionet.org/files/ptb-xl/1.0.3/records500/03000/03918_hr.hea",
    "bytes": 609,
    "sha256": "97354e82218220b910236e02eb98d869f52b60639dc3244c2739d6dd481c70fc",
    "official_verified": true,
    "status": "ok"
  },
  {
    "dataset": "plus",
    "path": "fiducial_points/ecgdeli/19000/19427_points_lead_V6.atr",
    "url": "https://physionet.org/files/ptb-xl-plus/1.0.1/fiducial_points/ecgdeli/19000/19427_points_lead_V6.atr",
    "bytes": 2304,
    "sha256": "894475b9059f288301a97759be31ba2d912225ba4944d4c4449ed5de3c0e666b",
    "official_verified": true,
    "status": "ok"
  },
  {
    "dataset": "plus",
    "path": "fiducial_points/ecgdeli/11000/11855_points_lead_V1.atr",
    "url": "https://physionet.org/files/ptb-xl-plus/1.0.1/fiducial_points/ecgdeli/11000/11855_points_lead_V1.atr",
    "bytes": 2098,
    "sha256": "ffb1939e0b6d5265f171e2a5e0b3248a5ea8bd8eb1ea711125725af01940e114",
    "official_verified": true,
    "status": "ok"
  },
  {
    "dataset": "plus",
    "path": "fiducial_points/ecgdeli/03000/03918_points_lead_V6.atr",
    "url": "https://physionet.org/files/ptb-xl-plus/1.0.1/fiducial_points/ecgdeli/03000/03918_points_lead_V6.atr",
    "bytes": 2510,
    "sha256": "17ec281534c3c6ec84d882e0c2dd8daf842f675a21e8f89778551b4593aea701",
    "official_verified": true,
    "status": "ok"
  },
  {
    "dataset": "plus",
    "path": "fiducial_points/ecgdeli/03000/03918_points_lead_V1.atr",
    "url": "https://physionet.org/files/ptb-xl-plus/1.0.1/fiducial_points/ecgdeli/03000/03918_points_lead_V1.atr",
    "bytes": 2510,
    "sha256": "d6b81902caae8467a2bcb42ebf25c3985a61df33b74b7012245fdd2d8a0f1140",
    "official_verified": true,
    "status": "ok"
  },
  {
    "dataset": "ptbxl",
    "path": "records500/11000/11855_hr.dat",
    "url": "https://physionet.org/files/ptb-xl/1.0.3/records500/11000/11855_hr.dat",
    "bytes": 120000,
    "sha256": "d3c2d5e2d354dcb19323b13cf497c9e5281857c566537349c6c8d150cde62258",
    "official_verified": true,
    "status": "ok"
  },
  {
    "dataset": "ptbxl",
    "path": "records500/12000/12618_hr.dat",
    "url": "https://physionet.org/files/ptb-xl/1.0.3/records500/12000/12618_hr.dat",
    "bytes": 120000,
    "sha256": "acc4eca71991b9697cbb54611face5ef0adfb333b3f654fd40aec7008ba362b3",
    "official_verified": true,
    "status": "ok"
  },
  {
    "dataset": "ptbxl",
    "path": "records500/19000/19427_hr.dat",
    "url": "https://physionet.org/files/ptb-xl/1.0.3/records500/19000/19427_hr.dat",
    "bytes": 120000,
    "sha256": "3514933310c45d9bdf5fda7c512b22901a313ff3d4d32f4061dd281affdba895",
    "official_verified": true,
    "status": "ok"
  },
  {
    "dataset": "plus",
    "path": "fiducial_points/ecgdeli/11000/11855_points_lead_V6.atr",
    "url": "https://physionet.org/files/ptb-xl-plus/1.0.1/fiducial_points/ecgdeli/11000/11855_points_lead_V6.atr",
    "bytes": 2098,
    "sha256": "bb936791a3a479add98f3a3a0acbb4cbae6a5377c25249b4f11c4595799451fd",
    "official_verified": true,
    "status": "ok"
  },
  {
    "dataset": "ptbxl",
    "path": "records500/04000/04576_hr.hea",
    "url": "https://physionet.org/files/ptb-xl/1.0.3/records500/04000/04576_hr.hea",
    "bytes": 612,
    "sha256": "223e66904eacf569b62831c019c0f1442f7388bd1ee369786385e89af94ee2ad",
    "official_verified": true,
    "status": "ok"
  },
  {
    "dataset": "ptbxl",
    "path": "records500/03000/03918_hr.dat",
    "url": "https://physionet.org/files/ptb-xl/1.0.3/records500/03000/03918_hr.dat",
    "bytes": 120000,
    "sha256": "c233edde89d5ed15570e465f8bd34228b0158fe56bf396173522781b1206ba7d",
    "official_verified": true,
    "status": "ok"
  },
  {
    "dataset": "plus",
    "path": "fiducial_points/ecgdeli/04000/04576_points_lead_V1.atr",
    "url": "https://physionet.org/files/ptb-xl-plus/1.0.1/fiducial_points/ecgdeli/04000/04576_points_lead_V1.atr",
    "bytes": 2922,
    "sha256": "4d0200d0e8bcc17ac7639379d2af1a50f662119c0002b437d3107dc7d9ccda74",
    "official_verified": true,
    "status": "ok"
  },
  {
    "dataset": "ptbxl",
    "path": "records500/04000/04576_hr.dat",
    "url": "https://physionet.org/files/ptb-xl/1.0.3/records500/04000/04576_hr.dat",
    "bytes": 120000,
    "sha256": "462de2a44f12b0cd244eb5aafe7eccacf6db720a9189114a5c3db79ed30555e1",
    "official_verified": true,
    "status": "ok"
  },
  {
    "dataset": "plus",
    "path": "fiducial_points/ecgdeli/04000/04576_points_lead_V6.atr",
    "url": "https://physionet.org/files/ptb-xl-plus/1.0.1/fiducial_points/ecgdeli/04000/04576_points_lead_V6.atr",
    "bytes": 2922,
    "sha256": "4077ca9de4afa0546a6676d37eeec7ef9648bdab4c60b4f59c4084d2eb0cfdac",
    "official_verified": true,
    "status": "ok"
  },
  {
    "dataset": "ptbxl",
    "path": "records500/10000/10640_hr.dat",
    "url": "https://physionet.org/files/ptb-xl/1.0.3/records500/10000/10640_hr.dat",
    "bytes": 120000,
    "sha256": "102f1cc8c18e6fea2be5dabde23239bb64f3914d16dd74b3923bdee943acf86a",
    "official_verified": true,
    "status": "ok"
  },
  {
    "dataset": "ptbxl",
    "path": "records500/10000/10640_hr.hea",
    "url": "https://physionet.org/files/ptb-xl/1.0.3/records500/10000/10640_hr.hea",
    "bytes": 612,
    "sha256": "9d0b602987768f62bd37324663353e07a17ff3350cc3aba71c44a38060a388bc",
    "official_verified": true,
    "status": "ok"
  },
  {
    "dataset": "plus",
    "path": "fiducial_points/ecgdeli/10000/10640_points_lead_V1.atr",
    "url": "https://physionet.org/files/ptb-xl-plus/1.0.1/fiducial_points/ecgdeli/10000/10640_points_lead_V1.atr",
    "bytes": 2098,
    "sha256": "f061fda9b4abb57719df59ae4a42b666d8e448c5e1762287ee6f188e1438e5fd",
    "official_verified": true,
    "status": "ok"
  },
  {
    "dataset": "plus",
    "path": "fiducial_points/ecgdeli/10000/10640_points_lead_V6.atr",
    "url": "https://physionet.org/files/ptb-xl-plus/1.0.1/fiducial_points/ecgdeli/10000/10640_points_lead_V6.atr",
    "bytes": 2098,
    "sha256": "b456b823ba9a15b2344e810be45c3ec849e5c4de22b1ae71823f886fb2cf96e1",
    "official_verified": true,
    "status": "ok"
  },
  {
    "dataset": "ptbxl",
    "path": "records500/01000/01843_hr.hea",
    "url": "https://physionet.org/files/ptb-xl/1.0.3/records500/01000/01843_hr.hea",
    "bytes": 615,
    "sha256": "c7526614e056e31b316ffdbfc25b4a69dbf4bc9ee1fd8329aba993fa95336305",
    "official_verified": true,
    "status": "ok"
  },
  {
    "dataset": "ptbxl",
    "path": "records500/08000/08555_hr.hea",
    "url": "https://physionet.org/files/ptb-xl/1.0.3/records500/08000/08555_hr.hea",
    "bytes": 611,
    "sha256": "ccad60e08f4c5109214123870de39c567f3f26b07ad32f78f723ad2537eefe11",
    "official_verified": true,
    "status": "ok"
  },
  {
    "dataset": "plus",
    "path": "fiducial_points/ecgdeli/01000/01843_points_lead_V6.atr",
    "url": "https://physionet.org/files/ptb-xl-plus/1.0.1/fiducial_points/ecgdeli/01000/01843_points_lead_V6.atr",
    "bytes": 2098,
    "sha256": "4a98d7ec7792f90dcbe2265d4a4090bff5ff9ce6ae4e7d9d508dae93ae60c106",
    "official_verified": true,
    "status": "ok"
  },
  {
    "dataset": "plus",
    "path": "fiducial_points/ecgdeli/08000/08555_points_lead_V1.atr",
    "url": "https://physionet.org/files/ptb-xl-plus/1.0.1/fiducial_points/ecgdeli/08000/08555_points_lead_V1.atr",
    "bytes": 1892,
    "sha256": "2c1b2ad864967de592819ec9925549589e10cd22498cdcc84e964a8999370ea9",
    "official_verified": true,
    "status": "ok"
  },
  {
    "dataset": "ptbxl",
    "path": "records500/02000/02507_hr.hea",
    "url": "https://physionet.org/files/ptb-xl/1.0.3/records500/02000/02507_hr.hea",
    "bytes": 614,
    "sha256": "23889e810da500247475a08ca6c2747325ceab9b69def45b3a95c80edb88dba1",
    "official_verified": true,
    "status": "ok"
  },
  {
    "dataset": "plus",
    "path": "fiducial_points/ecgdeli/08000/08555_points_lead_V6.atr",
    "url": "https://physionet.org/files/ptb-xl-plus/1.0.1/fiducial_points/ecgdeli/08000/08555_points_lead_V6.atr",
    "bytes": 1892,
    "sha256": "3bc430f52bc19f474071756249d1796f7e5aa4a53808ac71f48edb7943d62595",
    "official_verified": true,
    "status": "ok"
  },
  {
    "dataset": "ptbxl",
    "path": "records500/03000/03122_hr.hea",
    "url": "https://physionet.org/files/ptb-xl/1.0.3/records500/03000/03122_hr.hea",
    "bytes": 615,
    "sha256": "32880970f9d36e5716e9f947a086b5b9545752fe90eb3f866f45a265a0189517",
    "official_verified": true,
    "status": "ok"
  },
  {
    "dataset": "ptbxl",
    "path": "records500/08000/08555_hr.dat",
    "url": "https://physionet.org/files/ptb-xl/1.0.3/records500/08000/08555_hr.dat",
    "bytes": 120000,
    "sha256": "a8587232363c07f85fd2e841a27c7fc19aaaaa8301f9fc063bdc7e0af674c190",
    "official_verified": true,
    "status": "ok"
  },
  {
    "dataset": "ptbxl",
    "path": "records500/01000/01843_hr.dat",
    "url": "https://physionet.org/files/ptb-xl/1.0.3/records500/01000/01843_hr.dat",
    "bytes": 120000,
    "sha256": "fe561be8910f2552d488251be7e77bf4de739167c4d944f2f4d5cd478c530658",
    "official_verified": true,
    "status": "ok"
  },
  {
    "dataset": "plus",
    "path": "fiducial_points/ecgdeli/01000/01843_points_lead_V1.atr",
    "url": "https://physionet.org/files/ptb-xl-plus/1.0.1/fiducial_points/ecgdeli/01000/01843_points_lead_V1.atr",
    "bytes": 2098,
    "sha256": "26bc855d23f727c60a2807e0546d465504797e7f1ddcd3651dbc7e0aedcb1b94",
    "official_verified": true,
    "status": "ok"
  },
  {
    "dataset": "ptbxl",
    "path": "records500/02000/02507_hr.dat",
    "url": "https://physionet.org/files/ptb-xl/1.0.3/records500/02000/02507_hr.dat",
    "bytes": 120000,
    "sha256": "f59fbde197332d12ccd98a1b0acd71c5a6e7e260c9034fb07386b55ccedbe33d",
    "official_verified": true,
    "status": "ok"
  },
  {
    "dataset": "plus",
    "path": "fiducial_points/ecgdeli/02000/02507_points_lead_V6.atr",
    "url": "https://physionet.org/files/ptb-xl-plus/1.0.1/fiducial_points/ecgdeli/02000/02507_points_lead_V6.atr",
    "bytes": 3334,
    "sha256": "2092dd589edb8b1feb31326213b3a3fc7356fff5afd4915f898ff8711b55d845",
    "official_verified": true,
    "status": "ok"
  },
  {
    "dataset": "plus",
    "path": "fiducial_points/ecgdeli/02000/02507_points_lead_V1.atr",
    "url": "https://physionet.org/files/ptb-xl-plus/1.0.1/fiducial_points/ecgdeli/02000/02507_points_lead_V1.atr",
    "bytes": 3334,
    "sha256": "4e4b8517bbf3004ee54ad36eb6f10a43c2cbf55deccf58449ef98551152e0138",
    "official_verified": true,
    "status": "ok"
  },
  {
    "dataset": "plus",
    "path": "fiducial_points/ecgdeli/03000/03122_points_lead_V1.atr",
    "url": "https://physionet.org/files/ptb-xl-plus/1.0.1/fiducial_points/ecgdeli/03000/03122_points_lead_V1.atr",
    "bytes": 2510,
    "sha256": "7ca134e494781e2027af721adf8ce419438b518c88560c6154101ee448f0dcbb",
    "official_verified": true,
    "status": "ok"
  },
  {
    "dataset": "plus",
    "path": "fiducial_points/ecgdeli/16000/16425_points_lead_V1.atr",
    "url": "https://physionet.org/files/ptb-xl-plus/1.0.1/fiducial_points/ecgdeli/16000/16425_points_lead_V1.atr",
    "bytes": 2922,
    "sha256": "69c194d6820133c181aa85696d5270a3043871956111c49f536ebb67411b140d",
    "official_verified": true,
    "status": "ok"
  },
  {
    "dataset": "ptbxl",
    "path": "records500/16000/16425_hr.hea",
    "url": "https://physionet.org/files/ptb-xl/1.0.3/records500/16000/16425_hr.hea",
    "bytes": 612,
    "sha256": "dda540a982dddc3416fa6cf724578109faa75089615432f15a347fad1698aeb2",
    "official_verified": true,
    "status": "ok"
  },
  {
    "dataset": "plus",
    "path": "fiducial_points/ecgdeli/03000/03122_points_lead_V6.atr",
    "url": "https://physionet.org/files/ptb-xl-plus/1.0.1/fiducial_points/ecgdeli/03000/03122_points_lead_V6.atr",
    "bytes": 2510,
    "sha256": "e08fae43008ad8f97099288df38340f10d868d034680dfdf34f9f3cefe1bea46",
    "official_verified": true,
    "status": "ok"
  },
  {
    "dataset": "ptbxl",
    "path": "records500/16000/16425_hr.dat",
    "url": "https://physionet.org/files/ptb-xl/1.0.3/records500/16000/16425_hr.dat",
    "bytes": 120000,
    "sha256": "bc8fbc1744bb52a3385148969e2075d2414e569aa19636144e2c443f54d41d02",
    "official_verified": true,
    "status": "ok"
  },
  {
    "dataset": "ptbxl",
    "path": "records500/03000/03923_hr.hea",
    "url": "https://physionet.org/files/ptb-xl/1.0.3/records500/03000/03923_hr.hea",
    "bytes": 616,
    "sha256": "7af13864ea571c4276aec9a198ce0ec875c563725229d6ef509dc0c608ba02ff",
    "official_verified": true,
    "status": "ok"
  },
  {
    "dataset": "ptbxl",
    "path": "records500/03000/03122_hr.dat",
    "url": "https://physionet.org/files/ptb-xl/1.0.3/records500/03000/03122_hr.dat",
    "bytes": 120000,
    "sha256": "6bbd15e71cea9b654229d70feefecbcb7b68775edc7604d9dcef158ceec0752a",
    "official_verified": true,
    "status": "ok"
  },
  {
    "dataset": "plus",
    "path": "fiducial_points/ecgdeli/03000/03923_points_lead_V1.atr",
    "url": "https://physionet.org/files/ptb-xl-plus/1.0.1/fiducial_points/ecgdeli/03000/03923_points_lead_V1.atr",
    "bytes": 2304,
    "sha256": "b37da258de27bb455b86d7f297a8099bbf7717305d3334f06257945d5c32e9bd",
    "official_verified": true,
    "status": "ok"
  },
  {
    "dataset": "plus",
    "path": "fiducial_points/ecgdeli/03000/03923_points_lead_V6.atr",
    "url": "https://physionet.org/files/ptb-xl-plus/1.0.1/fiducial_points/ecgdeli/03000/03923_points_lead_V6.atr",
    "bytes": 2304,
    "sha256": "90925ef9c655619d29de3e5b8c09cd964ef2c8a38ce2ff33e5cf7ca13dd2939a",
    "official_verified": true,
    "status": "ok"
  },
  {
    "dataset": "ptbxl",
    "path": "records500/03000/03923_hr.dat",
    "url": "https://physionet.org/files/ptb-xl/1.0.3/records500/03000/03923_hr.dat",
    "bytes": 120000,
    "sha256": "842338ba298a81cb31414fca982c715b86eb790411f5e754576a3cdb105921ee",
    "official_verified": true,
    "status": "ok"
  },
  {
    "dataset": "plus",
    "path": "fiducial_points/ecgdeli/16000/16425_points_lead_V6.atr",
    "url": "https://physionet.org/files/ptb-xl-plus/1.0.1/fiducial_points/ecgdeli/16000/16425_points_lead_V6.atr",
    "bytes": 2922,
    "sha256": "dfc0650e2609e98e7fb86d7eb15e10aa44cc6af18a248606b8d723996b394edc",
    "official_verified": true,
    "status": "ok"
  },
  {
    "dataset": "ptbxl",
    "path": "records500/11000/11520_hr.hea",
    "url": "https://physionet.org/files/ptb-xl/1.0.3/records500/11000/11520_hr.hea",
    "bytes": 601,
    "sha256": "4054da365eb74e7def9249ac05ffa23c029971745d3439f4a15bc1a70f190590",
    "official_verified": true,
    "status": "ok"
  },
  {
    "dataset": "ptbxl",
    "path": "records500/06000/06231_hr.hea",
    "url": "https://physionet.org/files/ptb-xl/1.0.3/records500/06000/06231_hr.hea",
    "bytes": 602,
    "sha256": "ac18d2b8d14c1b2513d310736cfc7b0d3ca2be756be5fe041c179ad0711a7b59",
    "official_verified": true,
    "status": "ok"
  },
  {
    "dataset": "plus",
    "path": "fiducial_points/ecgdeli/06000/06231_points_lead_V6.atr",
    "url": "https://physionet.org/files/ptb-xl-plus/1.0.1/fiducial_points/ecgdeli/06000/06231_points_lead_V6.atr",
    "bytes": 2922,
    "sha256": "0905d430a88577138e33c42c06b7c52b0596c61e9d46f7f4502e3e3a4853c0bb",
    "official_verified": true,
    "status": "ok"
  },
  {
    "dataset": "plus",
    "path": "fiducial_points/ecgdeli/11000/11520_points_lead_V1.atr",
    "url": "https://physionet.org/files/ptb-xl-plus/1.0.1/fiducial_points/ecgdeli/11000/11520_points_lead_V1.atr",
    "bytes": 2716,
    "sha256": "5e88c247e27302dfd755fb53f9adfb84d686ca983dcd25ca3be504b6742084c0",
    "official_verified": true,
    "status": "ok"
  },
  {
    "dataset": "plus",
    "path": "fiducial_points/ecgdeli/11000/11520_points_lead_V6.atr",
    "url": "https://physionet.org/files/ptb-xl-plus/1.0.1/fiducial_points/ecgdeli/11000/11520_points_lead_V6.atr",
    "bytes": 2716,
    "sha256": "a2ef815b1a34258effb2825b7d9e057d146d34d853cd0117676cf662c027d0bb",
    "official_verified": true,
    "status": "ok"
  },
  {
    "dataset": "ptbxl",
    "path": "records500/11000/11520_hr.dat",
    "url": "https://physionet.org/files/ptb-xl/1.0.3/records500/11000/11520_hr.dat",
    "bytes": 120000,
    "sha256": "101ceff50a9fb01b48b728dd75e986f2b1a1e790db9bd846a3a080fd2ecfedb2",
    "official_verified": true,
    "status": "ok"
  },
  {
    "dataset": "ptbxl",
    "path": "records500/13000/13052_hr.hea",
    "url": "https://physionet.org/files/ptb-xl/1.0.3/records500/13000/13052_hr.hea",
    "bytes": 608,
    "sha256": "6ac2e28edee912619be291193648ff81334026dda53b9702e0677e594cb3cf38",
    "official_verified": true,
    "status": "ok"
  },
  {
    "dataset": "ptbxl",
    "path": "records500/06000/06231_hr.dat",
    "url": "https://physionet.org/files/ptb-xl/1.0.3/records500/06000/06231_hr.dat",
    "bytes": 120000,
    "sha256": "1695caf8a0e454aca3e14f26bd94c62fae05e5866610f71760cdfb273ef2cc1e",
    "official_verified": true,
    "status": "ok"
  },
  {
    "dataset": "ptbxl",
    "path": "records500/06000/06542_hr.hea",
    "url": "https://physionet.org/files/ptb-xl/1.0.3/records500/06000/06542_hr.hea",
    "bytes": 612,
    "sha256": "caf91bc0b3146185ed270a7cfcff4da873bf75825772c84d2468a562c3ca3214",
    "official_verified": true,
    "status": "ok"
  },
  {
    "dataset": "plus",
    "path": "fiducial_points/ecgdeli/13000/13052_points_lead_V1.atr",
    "url": "https://physionet.org/files/ptb-xl-plus/1.0.1/fiducial_points/ecgdeli/13000/13052_points_lead_V1.atr",
    "bytes": 2510,
    "sha256": "0fb51e23ea40fa391a368082b50ed4dfb77ce2834092c9bbc3a4c3fbf224961c",
    "official_verified": true,
    "status": "ok"
  },
  {
    "dataset": "plus",
    "path": "fiducial_points/ecgdeli/13000/13052_points_lead_V6.atr",
    "url": "https://physionet.org/files/ptb-xl-plus/1.0.1/fiducial_points/ecgdeli/13000/13052_points_lead_V6.atr",
    "bytes": 2510,
    "sha256": "017166f64dd49a97df917f848c6c94f386d0831f4e9dd7a1497fbc3038fd2ecf",
    "official_verified": true,
    "status": "ok"
  },
  {
    "dataset": "plus",
    "path": "fiducial_points/ecgdeli/06000/06231_points_lead_V1.atr",
    "url": "https://physionet.org/files/ptb-xl-plus/1.0.1/fiducial_points/ecgdeli/06000/06231_points_lead_V1.atr",
    "bytes": 2922,
    "sha256": "261a28aeda74fd288b2c03e025640a7f0c3ad67996e9d4b8be57767bbefd4f0c",
    "official_verified": true,
    "status": "ok"
  },
  {
    "dataset": "ptbxl",
    "path": "records500/13000/13052_hr.dat",
    "url": "https://physionet.org/files/ptb-xl/1.0.3/records500/13000/13052_hr.dat",
    "bytes": 120000,
    "sha256": "d6d93e88be794756872a5e3d54c822de9c48265a97b0111c56aad29bbc05c222",
    "official_verified": true,
    "status": "ok"
  },
  {
    "dataset": "ptbxl",
    "path": "records500/17000/17839_hr.hea",
    "url": "https://physionet.org/files/ptb-xl/1.0.3/records500/17000/17839_hr.hea",
    "bytes": 613,
    "sha256": "944e5617cc4f63105de3bce0c858ccfc5239562b86538efa8327758ab38320ad",
    "official_verified": true,
    "status": "ok"
  },
  {
    "dataset": "ptbxl",
    "path": "records500/14000/14220_hr.hea",
    "url": "https://physionet.org/files/ptb-xl/1.0.3/records500/14000/14220_hr.hea",
    "bytes": 607,
    "sha256": "fdb61c1eb113d8ee60d72d8e01b021006aa43aef7ece195834fed8cbcc8f0de4",
    "official_verified": true,
    "status": "ok"
  },
  {
    "dataset": "ptbxl",
    "path": "records500/06000/06542_hr.dat",
    "url": "https://physionet.org/files/ptb-xl/1.0.3/records500/06000/06542_hr.dat",
    "bytes": 120000,
    "sha256": "dbbdf6a057d3665e507defcf7d67522df284cd126363bc7b696b9763f13cd906",
    "official_verified": true,
    "status": "ok"
  },
  {
    "dataset": "plus",
    "path": "fiducial_points/ecgdeli/06000/06542_points_lead_V6.atr",
    "url": "https://physionet.org/files/ptb-xl-plus/1.0.1/fiducial_points/ecgdeli/06000/06542_points_lead_V6.atr",
    "bytes": 2304,
    "sha256": "484691d0a7fab4ceafb40084c937ff350a6f849bf4c3fdd8a22b2d7a2df96315",
    "official_verified": true,
    "status": "ok"
  },
  {
    "dataset": "plus",
    "path": "fiducial_points/ecgdeli/14000/14220_points_lead_V6.atr",
    "url": "https://physionet.org/files/ptb-xl-plus/1.0.1/fiducial_points/ecgdeli/14000/14220_points_lead_V6.atr",
    "bytes": 2098,
    "sha256": "b88e12842cbff54740e4c212ae4d7081c6ae1f2decba64265bfb2b7c8eeecf26",
    "official_verified": true,
    "status": "ok"
  },
  {
    "dataset": "plus",
    "path": "fiducial_points/ecgdeli/06000/06542_points_lead_V1.atr",
    "url": "https://physionet.org/files/ptb-xl-plus/1.0.1/fiducial_points/ecgdeli/06000/06542_points_lead_V1.atr",
    "bytes": 2304,
    "sha256": "79fdfe5371a7411b01f8f362256444a46a276f71e1dca61d089857675fac2b9f",
    "official_verified": true,
    "status": "ok"
  },
  {
    "dataset": "ptbxl",
    "path": "records500/16000/16463_hr.hea",
    "url": "https://physionet.org/files/ptb-xl/1.0.3/records500/16000/16463_hr.hea",
    "bytes": 611,
    "sha256": "4772f7e03978ea1d15995a2914c62a8340d4aba68e2d86028a3ce9e81d655308",
    "official_verified": true,
    "status": "ok"
  },
  {
    "dataset": "plus",
    "path": "fiducial_points/ecgdeli/14000/14220_points_lead_V1.atr",
    "url": "https://physionet.org/files/ptb-xl-plus/1.0.1/fiducial_points/ecgdeli/14000/14220_points_lead_V1.atr",
    "bytes": 2098,
    "sha256": "d63d6a59186dc012e71c2fadf0e4dbc0dd79bf37df52c7bf7c9a494122c7c3e8",
    "official_verified": true,
    "status": "ok"
  },
  {
    "dataset": "ptbxl",
    "path": "records500/14000/14220_hr.dat",
    "url": "https://physionet.org/files/ptb-xl/1.0.3/records500/14000/14220_hr.dat",
    "bytes": 120000,
    "sha256": "bfef567924c1a3e562e54de8b9fd1f39fd422de7be20fc06ebde7f859116ec1c",
    "official_verified": true,
    "status": "ok"
  },
  {
    "dataset": "plus",
    "path": "fiducial_points/ecgdeli/17000/17839_points_lead_V1.atr",
    "url": "https://physionet.org/files/ptb-xl-plus/1.0.1/fiducial_points/ecgdeli/17000/17839_points_lead_V1.atr",
    "bytes": 2304,
    "sha256": "12de335f82453e4620c3d83156df7d59400cf4c8a9fa03d38e49b5b6c9463fa2",
    "official_verified": true,
    "status": "ok"
  },
  {
    "dataset": "ptbxl",
    "path": "records500/19000/19605_hr.hea",
    "url": "https://physionet.org/files/ptb-xl/1.0.3/records500/19000/19605_hr.hea",
    "bytes": 608,
    "sha256": "27741492045a32ba62351307f8e63a6086801bf61c32a1b28ae59fa6509ec669",
    "official_verified": true,
    "status": "ok"
  },
  {
    "dataset": "plus",
    "path": "fiducial_points/ecgdeli/16000/16463_points_lead_V1.atr",
    "url": "https://physionet.org/files/ptb-xl-plus/1.0.1/fiducial_points/ecgdeli/16000/16463_points_lead_V1.atr",
    "bytes": 2510,
    "sha256": "5f8d9e12112e96817e8502b9839df6081d2507f279354212058ff0e079df2509",
    "official_verified": true,
    "status": "ok"
  },
  {
    "dataset": "plus",
    "path": "fiducial_points/ecgdeli/16000/16463_points_lead_V6.atr",
    "url": "https://physionet.org/files/ptb-xl-plus/1.0.1/fiducial_points/ecgdeli/16000/16463_points_lead_V6.atr",
    "bytes": 2510,
    "sha256": "21bd8486be24b26307cf0be8907358a2d38ea0a13d3ac48c15d7bc4bc3e38935",
    "official_verified": true,
    "status": "ok"
  },
  {
    "dataset": "ptbxl",
    "path": "records500/17000/17839_hr.dat",
    "url": "https://physionet.org/files/ptb-xl/1.0.3/records500/17000/17839_hr.dat",
    "bytes": 120000,
    "sha256": "4199f8cb96ac8b68f6a1a9587db50876c49a6149be33889c6c84d629a8329890",
    "official_verified": true,
    "status": "ok"
  },
  {
    "dataset": "plus",
    "path": "fiducial_points/ecgdeli/17000/17839_points_lead_V6.atr",
    "url": "https://physionet.org/files/ptb-xl-plus/1.0.1/fiducial_points/ecgdeli/17000/17839_points_lead_V6.atr",
    "bytes": 2304,
    "sha256": "7bf989ceeb5f29586724a39a824cad2f2b0291ba42b4c330c17478a0096ec5a1",
    "official_verified": true,
    "status": "ok"
  },
  {
    "dataset": "ptbxl",
    "path": "records500/16000/16463_hr.dat",
    "url": "https://physionet.org/files/ptb-xl/1.0.3/records500/16000/16463_hr.dat",
    "bytes": 120000,
    "sha256": "24523dac8eaaafddbc75ddd5c37fd4a3f329a969167acf8907f58fe4b6f36ab9",
    "official_verified": true,
    "status": "ok"
  },
  {
    "dataset": "plus",
    "path": "fiducial_points/ecgdeli/19000/19605_points_lead_V1.atr",
    "url": "https://physionet.org/files/ptb-xl-plus/1.0.1/fiducial_points/ecgdeli/19000/19605_points_lead_V1.atr",
    "bytes": 2098,
    "sha256": "8ebe7c89732b5ad472f7ee7f5e7b3fa9177f3bc4fb3d9f554558f027c01e5e74",
    "official_verified": true,
    "status": "ok"
  },
  {
    "dataset": "plus",
    "path": "fiducial_points/ecgdeli/19000/19605_points_lead_V6.atr",
    "url": "https://physionet.org/files/ptb-xl-plus/1.0.1/fiducial_points/ecgdeli/19000/19605_points_lead_V6.atr",
    "bytes": 2098,
    "sha256": "686fb7d5f3d26b65e92a79c9c2e7e06011964ff5d548185c58ed5c4ef787e4f8",
    "official_verified": true,
    "status": "ok"
  },
  {
    "dataset": "plus",
    "path": "fiducial_points/ecgdeli/16000/16045_points_lead_V1.atr",
    "url": "https://physionet.org/files/ptb-xl-plus/1.0.1/fiducial_points/ecgdeli/16000/16045_points_lead_V1.atr",
    "bytes": 2510,
    "sha256": "b01d845b2f81c81134d2037d42302ef228c8bcf1cb9e5fde5935352c5583d7df",
    "official_verified": true,
    "status": "ok"
  },
  {
    "dataset": "ptbxl",
    "path": "records500/16000/16045_hr.hea",
    "url": "https://physionet.org/files/ptb-xl/1.0.3/records500/16000/16045_hr.hea",
    "bytes": 618,
    "sha256": "7bfdaa71869631e717865433d0fd1a82f9fe9956d0ab0975b5663f85c7e445ae",
    "official_verified": true,
    "status": "ok"
  },
  {
    "dataset": "ptbxl",
    "path": "records500/19000/19605_hr.dat",
    "url": "https://physionet.org/files/ptb-xl/1.0.3/records500/19000/19605_hr.dat",
    "bytes": 120000,
    "sha256": "e6a8eb0734ffc348e15c1e2cea485db74a5aaa7a772c6e35ab72722499b33546",
    "official_verified": true,
    "status": "ok"
  },
  {
    "dataset": "plus",
    "path": "fiducial_points/ecgdeli/16000/16045_points_lead_V6.atr",
    "url": "https://physionet.org/files/ptb-xl-plus/1.0.1/fiducial_points/ecgdeli/16000/16045_points_lead_V6.atr",
    "bytes": 2510,
    "sha256": "b2ff80b53b245d74ec7f74252f8d732a3a21d3484d0091bfae772c4c01f1c9d2",
    "official_verified": true,
    "status": "ok"
  },
  {
    "dataset": "ptbxl",
    "path": "records500/12000/12223_hr.hea",
    "url": "https://physionet.org/files/ptb-xl/1.0.3/records500/12000/12223_hr.hea",
    "bytes": 618,
    "sha256": "314dcb5b8cd880c1922e9166de8631a69bcd13eeb53ff8c262d3313df964ae1f",
    "official_verified": true,
    "status": "ok"
  },
  {
    "dataset": "ptbxl",
    "path": "records500/16000/16045_hr.dat",
    "url": "https://physionet.org/files/ptb-xl/1.0.3/records500/16000/16045_hr.dat",
    "bytes": 120000,
    "sha256": "2499835e5f09c692bb7059fd15ee5a3363e30ad01269452392dcb75b2c33ec5d",
    "official_verified": true,
    "status": "ok"
  },
  {
    "dataset": "plus",
    "path": "fiducial_points/ecgdeli/12000/12223_points_lead_V1.atr",
    "url": "https://physionet.org/files/ptb-xl-plus/1.0.1/fiducial_points/ecgdeli/12000/12223_points_lead_V1.atr",
    "bytes": 3128,
    "sha256": "9db9134075aaa3fdd44e27f10a78055ba2c12028c8b745a47529bc592d1261bb",
    "official_verified": true,
    "status": "ok"
  },
  {
    "dataset": "plus",
    "path": "fiducial_points/ecgdeli/12000/12223_points_lead_V6.atr",
    "url": "https://physionet.org/files/ptb-xl-plus/1.0.1/fiducial_points/ecgdeli/12000/12223_points_lead_V6.atr",
    "bytes": 3128,
    "sha256": "fe79aabd195172e20d08640b9602bc991db086b8e6998ab77032b6e22a1e3621",
    "official_verified": true,
    "status": "ok"
  },
  {
    "dataset": "ptbxl",
    "path": "records500/12000/12223_hr.dat",
    "url": "https://physionet.org/files/ptb-xl/1.0.3/records500/12000/12223_hr.dat",
    "bytes": 120000,
    "sha256": "b7cd87e5336e5334282550a2f1b027a552b26ef02215af620887ef67f148674b",
    "official_verified": true,
    "status": "ok"
  },
  {
    "dataset": "ptbxl",
    "path": "records500/09000/09416_hr.hea",
    "url": "https://physionet.org/files/ptb-xl/1.0.3/records500/09000/09416_hr.hea",
    "bytes": 602,
    "sha256": "b4a61ed4febee97e3cf15dcd01d619bbc3ee194fd5b443fa53d7031ab2ec6f76",
    "official_verified": true,
    "status": "ok"
  },
  {
    "dataset": "plus",
    "path": "fiducial_points/ecgdeli/09000/09416_points_lead_V6.atr",
    "url": "https://physionet.org/files/ptb-xl-plus/1.0.1/fiducial_points/ecgdeli/09000/09416_points_lead_V6.atr",
    "bytes": 2716,
    "sha256": "218e0a5712ab012963317fbf5b346b0683060669d68a21792b2c291b00bddf5c",
    "official_verified": true,
    "status": "ok"
  },
  {
    "dataset": "ptbxl",
    "path": "records500/14000/14382_hr.hea",
    "url": "https://physionet.org/files/ptb-xl/1.0.3/records500/14000/14382_hr.hea",
    "bytes": 604,
    "sha256": "8674d34393e1448e510bb3052f7b55e570d101cb0eb959cb6e32787c6e80e41f",
    "official_verified": true,
    "status": "ok"
  },
  {
    "dataset": "plus",
    "path": "fiducial_points/ecgdeli/09000/09416_points_lead_V1.atr",
    "url": "https://physionet.org/files/ptb-xl-plus/1.0.1/fiducial_points/ecgdeli/09000/09416_points_lead_V1.atr",
    "bytes": 2716,
    "sha256": "6f2d480afa0846c83f21a8b41a134f24a6ebc8b5a0e83fa3c50e713b48380c71",
    "official_verified": true,
    "status": "ok"
  },
  {
    "dataset": "plus",
    "path": "fiducial_points/ecgdeli/14000/14382_points_lead_V1.atr",
    "url": "https://physionet.org/files/ptb-xl-plus/1.0.1/fiducial_points/ecgdeli/14000/14382_points_lead_V1.atr",
    "bytes": 4158,
    "sha256": "57527ded73b8a5fb3be4247499cd49f7e69fe2452d6ed10b482e7a4b126c0be0",
    "official_verified": true,
    "status": "ok"
  },
  {
    "dataset": "plus",
    "path": "fiducial_points/ecgdeli/14000/14382_points_lead_V6.atr",
    "url": "https://physionet.org/files/ptb-xl-plus/1.0.1/fiducial_points/ecgdeli/14000/14382_points_lead_V6.atr",
    "bytes": 4158,
    "sha256": "b8c24dddfd86536ac16ac88889396246ac59e3ba462dfafd8769449b1263e478",
    "official_verified": true,
    "status": "ok"
  },
  {
    "dataset": "ptbxl",
    "path": "records500/09000/09416_hr.dat",
    "url": "https://physionet.org/files/ptb-xl/1.0.3/records500/09000/09416_hr.dat",
    "bytes": 120000,
    "sha256": "9b13df4ead18f90247d120d0679bcb61ccd96743a45ba3fa71c836c079d14ebd",
    "official_verified": true,
    "status": "ok"
  },
  {
    "dataset": "plus",
    "path": "fiducial_points/ecgdeli/08000/08872_points_lead_V1.atr",
    "url": "https://physionet.org/files/ptb-xl-plus/1.0.1/fiducial_points/ecgdeli/08000/08872_points_lead_V1.atr",
    "bytes": 2304,
    "sha256": "7ef2c398af5840d5bab0c1461c3e6caaa52a5893efb5289814c48f7787159d45",
    "official_verified": true,
    "status": "ok"
  },
  {
    "dataset": "plus",
    "path": "fiducial_points/ecgdeli/08000/08872_points_lead_V6.atr",
    "url": "https://physionet.org/files/ptb-xl-plus/1.0.1/fiducial_points/ecgdeli/08000/08872_points_lead_V6.atr",
    "bytes": 2304,
    "sha256": "d89d5eb6663ce846470412a863732922c06a018f8547782385d66d2dd341e682",
    "official_verified": true,
    "status": "ok"
  },
  {
    "dataset": "ptbxl",
    "path": "records500/02000/02492_hr.hea",
    "url": "https://physionet.org/files/ptb-xl/1.0.3/records500/02000/02492_hr.hea",
    "bytes": 606,
    "sha256": "760f744529cfaf906afe24ae127a6ac7d6257387ba5dbcbd2688991b6dce7be3",
    "official_verified": true,
    "status": "ok"
  },
  {
    "dataset": "ptbxl",
    "path": "records500/14000/14382_hr.dat",
    "url": "https://physionet.org/files/ptb-xl/1.0.3/records500/14000/14382_hr.dat",
    "bytes": 120000,
    "sha256": "8a818b32aae3544441528a2c506bf0cebf2fdf842278a6386c7a24db326c2c31",
    "official_verified": true,
    "status": "ok"
  },
  {
    "dataset": "plus",
    "path": "fiducial_points/ecgdeli/02000/02492_points_lead_V1.atr",
    "url": "https://physionet.org/files/ptb-xl-plus/1.0.1/fiducial_points/ecgdeli/02000/02492_points_lead_V1.atr",
    "bytes": 2510,
    "sha256": "42441dcb8f9676861497038a1cedfc1223e7ff6e3f2e6bdda23383b6867a2394",
    "official_verified": true,
    "status": "ok"
  },
  {
    "dataset": "ptbxl",
    "path": "records500/08000/08872_hr.hea",
    "url": "https://physionet.org/files/ptb-xl/1.0.3/records500/08000/08872_hr.hea",
    "bytes": 617,
    "sha256": "995af03df72e6a66e2f88fedb3db7101b274e43aa4b5120bce20550785b91d57",
    "official_verified": true,
    "status": "ok"
  },
  {
    "dataset": "ptbxl",
    "path": "records500/08000/08872_hr.dat",
    "url": "https://physionet.org/files/ptb-xl/1.0.3/records500/08000/08872_hr.dat",
    "bytes": 120000,
    "sha256": "510e30fe50924309609ea1fd8dbe4b9e4f4fda0533ea5f2b5bc24da90d6d3b70",
    "official_verified": true,
    "status": "ok"
  },
  {
    "dataset": "plus",
    "path": "fiducial_points/ecgdeli/02000/02492_points_lead_V6.atr",
    "url": "https://physionet.org/files/ptb-xl-plus/1.0.1/fiducial_points/ecgdeli/02000/02492_points_lead_V6.atr",
    "bytes": 2510,
    "sha256": "3be05fdc2196914a5dc76f8a05208dea94bd8806031fece2fc03090fc828a00d",
    "official_verified": true,
    "status": "ok"
  },
  {
    "dataset": "plus",
    "path": "fiducial_points/ecgdeli/02000/02693_points_lead_V6.atr",
    "url": "https://physionet.org/files/ptb-xl-plus/1.0.1/fiducial_points/ecgdeli/02000/02693_points_lead_V6.atr",
    "bytes": 2098,
    "sha256": "15895f3178a328da280c02aea95ed165f9f8d2b2a62a2fad92f8d9153be727f9",
    "official_verified": true,
    "status": "ok"
  },
  {
    "dataset": "ptbxl",
    "path": "records500/02000/02492_hr.dat",
    "url": "https://physionet.org/files/ptb-xl/1.0.3/records500/02000/02492_hr.dat",
    "bytes": 120000,
    "sha256": "980392c3032531b9e6645586e7851c4669a80b77c770976727692a46a19f8b67",
    "official_verified": true,
    "status": "ok"
  },
  {
    "dataset": "ptbxl",
    "path": "records500/02000/02693_hr.hea",
    "url": "https://physionet.org/files/ptb-xl/1.0.3/records500/02000/02693_hr.hea",
    "bytes": 612,
    "sha256": "069a269679d291f8bbea367558dd6268ad7032dc91ee8411e4d680b7c402c556",
    "official_verified": true,
    "status": "ok"
  },
  {
    "dataset": "ptbxl",
    "path": "records500/02000/02693_hr.dat",
    "url": "https://physionet.org/files/ptb-xl/1.0.3/records500/02000/02693_hr.dat",
    "bytes": 120000,
    "sha256": "d3c2ca0eb959218a6f5a0a68a1ed73a14021dcc9926c480e69b98b46166dd220",
    "official_verified": true,
    "status": "ok"
  },
  {
    "dataset": "plus",
    "path": "fiducial_points/ecgdeli/02000/02693_points_lead_V1.atr",
    "url": "https://physionet.org/files/ptb-xl-plus/1.0.1/fiducial_points/ecgdeli/02000/02693_points_lead_V1.atr",
    "bytes": 2098,
    "sha256": "b9aab8daea8a1da672a3e529dbd9698b10873e1b61c4b9941ce60a0066d15f99",
    "official_verified": true,
    "status": "ok"
  },
  {
    "dataset": "ptbxl",
    "path": "records500/01000/01068_hr.hea",
    "url": "https://physionet.org/files/ptb-xl/1.0.3/records500/01000/01068_hr.hea",
    "bytes": 610,
    "sha256": "bcf1efac36b1db1cf311096385f5fdab197cee4bded8f93e38f7e4335e598a0b",
    "official_verified": true,
    "status": "ok"
  },
  {
    "dataset": "ptbxl",
    "path": "records500/08000/08507_hr.hea",
    "url": "https://physionet.org/files/ptb-xl/1.0.3/records500/08000/08507_hr.hea",
    "bytes": 612,
    "sha256": "46bdd24ab0c109e29d04370ffe0e12fe5400ee775930edae2920b9835d883ea0",
    "official_verified": true,
    "status": "ok"
  },
  {
    "dataset": "plus",
    "path": "fiducial_points/ecgdeli/01000/01068_points_lead_V6.atr",
    "url": "https://physionet.org/files/ptb-xl-plus/1.0.1/fiducial_points/ecgdeli/01000/01068_points_lead_V6.atr",
    "bytes": 2716,
    "sha256": "4ad837011c82e9c8515b04fa633930b04bbd3c22eecac4ea472243252ee9d6ce",
    "official_verified": true,
    "status": "ok"
  },
  {
    "dataset": "plus",
    "path": "fiducial_points/ecgdeli/08000/08507_points_lead_V6.atr",
    "url": "https://physionet.org/files/ptb-xl-plus/1.0.1/fiducial_points/ecgdeli/08000/08507_points_lead_V6.atr",
    "bytes": 3746,
    "sha256": "bf27d4aa1c3a93b849d756349cbea409345629cefde521191a46cf30ffd5fd73",
    "official_verified": true,
    "status": "ok"
  },
  {
    "dataset": "plus",
    "path": "fiducial_points/ecgdeli/01000/01068_points_lead_V1.atr",
    "url": "https://physionet.org/files/ptb-xl-plus/1.0.1/fiducial_points/ecgdeli/01000/01068_points_lead_V1.atr",
    "bytes": 2716,
    "sha256": "0cdb4c65eb49c08cfaf092bad4c745384be5c37879a48268583df55da55b1fac",
    "official_verified": true,
    "status": "ok"
  },
  {
    "dataset": "ptbxl",
    "path": "records500/14000/14384_hr.hea",
    "url": "https://physionet.org/files/ptb-xl/1.0.3/records500/14000/14384_hr.hea",
    "bytes": 606,
    "sha256": "47098e5a81a72fba6e47a0e9c1613d3202b32ebb922e3e02d10a45062b175a1d",
    "official_verified": true,
    "status": "ok"
  },
  {
    "dataset": "ptbxl",
    "path": "records500/08000/08507_hr.dat",
    "url": "https://physionet.org/files/ptb-xl/1.0.3/records500/08000/08507_hr.dat",
    "bytes": 120000,
    "sha256": "bfe750ec4ad7332af7a08704ecf836f329a17ac74a1a9ae97e8302baf25919db",
    "official_verified": true,
    "status": "ok"
  },
  {
    "dataset": "plus",
    "path": "fiducial_points/ecgdeli/08000/08507_points_lead_V1.atr",
    "url": "https://physionet.org/files/ptb-xl-plus/1.0.1/fiducial_points/ecgdeli/08000/08507_points_lead_V1.atr",
    "bytes": 3746,
    "sha256": "ae983b10c4cbd2ea1a0b325ec5601a92b18758792f8ae03aa2697ac542708486",
    "official_verified": true,
    "status": "ok"
  },
  {
    "dataset": "ptbxl",
    "path": "records500/01000/01068_hr.dat",
    "url": "https://physionet.org/files/ptb-xl/1.0.3/records500/01000/01068_hr.dat",
    "bytes": 120000,
    "sha256": "4fa8aa53476b4f77a227b2e2a7f92e6e2301e153402968eda417a7c64a9943ef",
    "official_verified": true,
    "status": "ok"
  },
  {
    "dataset": "plus",
    "path": "fiducial_points/ecgdeli/14000/14384_points_lead_V1.atr",
    "url": "https://physionet.org/files/ptb-xl-plus/1.0.1/fiducial_points/ecgdeli/14000/14384_points_lead_V1.atr",
    "bytes": 2716,
    "sha256": "395c2ab1c7858b61b7189c4a620ffa92e195a427afe7b1913af4b1579653a89b",
    "official_verified": true,
    "status": "ok"
  },
  {
    "dataset": "ptbxl",
    "path": "records500/20000/20893_hr.hea",
    "url": "https://physionet.org/files/ptb-xl/1.0.3/records500/20000/20893_hr.hea",
    "bytes": 613,
    "sha256": "c8f9d4a79d82d3d244bc9e58e9b778e2152a4da0a702ce0d085d910cd8b80c15",
    "official_verified": true,
    "status": "ok"
  },
  {
    "dataset": "ptbxl",
    "path": "records500/14000/14384_hr.dat",
    "url": "https://physionet.org/files/ptb-xl/1.0.3/records500/14000/14384_hr.dat",
    "bytes": 120000,
    "sha256": "a00696c439f17321fcff1c0f952346943efa158eca1b95a30e5d2e246b44a1b0",
    "official_verified": true,
    "status": "ok"
  },
  {
    "dataset": "plus",
    "path": "fiducial_points/ecgdeli/14000/14384_points_lead_V6.atr",
    "url": "https://physionet.org/files/ptb-xl-plus/1.0.1/fiducial_points/ecgdeli/14000/14384_points_lead_V6.atr",
    "bytes": 2716,
    "sha256": "a1cf043c9bebcbe3e2db2bd2036e06b0b05ecd87773e3a881f11b47e01fd787d",
    "official_verified": true,
    "status": "ok"
  },
  {
    "dataset": "ptbxl",
    "path": "records500/20000/20893_hr.dat",
    "url": "https://physionet.org/files/ptb-xl/1.0.3/records500/20000/20893_hr.dat",
    "bytes": 120000,
    "sha256": "7edeba785cd3d20d6615f3a3cc8d0dd67c9b5a08f10a43fbf8733c93c99e9791",
    "official_verified": true,
    "status": "ok"
  },
  {
    "dataset": "plus",
    "path": "fiducial_points/ecgdeli/20000/20893_points_lead_V1.atr",
    "url": "https://physionet.org/files/ptb-xl-plus/1.0.1/fiducial_points/ecgdeli/20000/20893_points_lead_V1.atr",
    "bytes": 3746,
    "sha256": "c3eba8d66addb9ffc8be887a7325867b8da27afa65ebcb5ffc0c3285e4ba53c4",
    "official_verified": true,
    "status": "ok"
  },
  {
    "dataset": "plus",
    "path": "fiducial_points/ecgdeli/20000/20893_points_lead_V6.atr",
    "url": "https://physionet.org/files/ptb-xl-plus/1.0.1/fiducial_points/ecgdeli/20000/20893_points_lead_V6.atr",
    "bytes": 3746,
    "sha256": "b7769114dee631dfbaeb194d5d2fb13bbd98d0d634003d6b6f0fd60c724b0029",
    "official_verified": true,
    "status": "ok"
  },
  {
    "dataset": "ptbxl",
    "path": "records500/11000/11601_hr.hea",
    "url": "https://physionet.org/files/ptb-xl/1.0.3/records500/11000/11601_hr.hea",
    "bytes": 608,
    "sha256": "7a49a628b461057947698e276d9eb2ef79548684dc40fe20db59e025b1d49f2c",
    "official_verified": true,
    "status": "ok"
  },
  {
    "dataset": "ptbxl",
    "path": "records500/11000/11364_hr.hea",
    "url": "https://physionet.org/files/ptb-xl/1.0.3/records500/11000/11364_hr.hea",
    "bytes": 606,
    "sha256": "42f176e23e4f50c639e915e17522a3c472eb61264c191193ebbe375c697bb612",
    "official_verified": true,
    "status": "ok"
  },
  {
    "dataset": "plus",
    "path": "fiducial_points/ecgdeli/11000/11601_points_lead_V1.atr",
    "url": "https://physionet.org/files/ptb-xl-plus/1.0.1/fiducial_points/ecgdeli/11000/11601_points_lead_V1.atr",
    "bytes": 2304,
    "sha256": "672ec9b12d98134c1cab75122222a7263eaac5604816d39a31338bd708a6fb5a",
    "official_verified": true,
    "status": "ok"
  },
  {
    "dataset": "ptbxl",
    "path": "records500/11000/11601_hr.dat",
    "url": "https://physionet.org/files/ptb-xl/1.0.3/records500/11000/11601_hr.dat",
    "bytes": 120000,
    "sha256": "b043482acd1490594f1ae32457ffaefb54c7ae4d856fc09aa22af9d15a830742",
    "official_verified": true,
    "status": "ok"
  },
  {
    "dataset": "plus",
    "path": "fiducial_points/ecgdeli/11000/11601_points_lead_V6.atr",
    "url": "https://physionet.org/files/ptb-xl-plus/1.0.1/fiducial_points/ecgdeli/11000/11601_points_lead_V6.atr",
    "bytes": 2304,
    "sha256": "eebfd709c020a21917d57f9f87dad2feb473f20d00d26587cd7b2c3eb7185462",
    "official_verified": true,
    "status": "ok"
  },
  {
    "dataset": "ptbxl",
    "path": "records500/12000/12176_hr.hea",
    "url": "https://physionet.org/files/ptb-xl/1.0.3/records500/12000/12176_hr.hea",
    "bytes": 610,
    "sha256": "9eff73408a9f91e50216b49c18c85902b1391618dd89b16569c89d79d9842fe3",
    "official_verified": true,
    "status": "ok"
  },
  {
    "dataset": "plus",
    "path": "fiducial_points/ecgdeli/11000/11364_points_lead_V1.atr",
    "url": "https://physionet.org/files/ptb-xl-plus/1.0.1/fiducial_points/ecgdeli/11000/11364_points_lead_V1.atr",
    "bytes": 2510,
    "sha256": "1d6a9ff02ee4525eec32d693e9bef8fc0d08a8a94cf12cf4f58fe6df5ca91675",
    "official_verified": true,
    "status": "ok"
  },
  {
    "dataset": "plus",
    "path": "fiducial_points/ecgdeli/12000/12176_points_lead_V1.atr",
    "url": "https://physionet.org/files/ptb-xl-plus/1.0.1/fiducial_points/ecgdeli/12000/12176_points_lead_V1.atr",
    "bytes": 2922,
    "sha256": "cae729f544066e4fc7e0b30685762430c66e21c728a4026cd592a460e3c3e1f8",
    "official_verified": true,
    "status": "ok"
  },
  {
    "dataset": "ptbxl",
    "path": "records500/11000/11364_hr.dat",
    "url": "https://physionet.org/files/ptb-xl/1.0.3/records500/11000/11364_hr.dat",
    "bytes": 120000,
    "sha256": "72fd881c7e1bf6fad2279bc7fdadefdaa9b253640d79c27972d680c715db5b21",
    "official_verified": true,
    "status": "ok"
  },
  {
    "dataset": "plus",
    "path": "fiducial_points/ecgdeli/12000/12176_points_lead_V6.atr",
    "url": "https://physionet.org/files/ptb-xl-plus/1.0.1/fiducial_points/ecgdeli/12000/12176_points_lead_V6.atr",
    "bytes": 2922,
    "sha256": "223be67512cb50e047956678baf95d0005c2f11ed9d4b3b9579869e4819352cb",
    "official_verified": true,
    "status": "ok"
  },
  {
    "dataset": "ptbxl",
    "path": "records500/12000/12176_hr.dat",
    "url": "https://physionet.org/files/ptb-xl/1.0.3/records500/12000/12176_hr.dat",
    "bytes": 120000,
    "sha256": "d7f4d178a50282efb5e12e3ef64b7a8a3fdfa86ed1f1cc26172fafb71546436f",
    "official_verified": true,
    "status": "ok"
  },
  {
    "dataset": "plus",
    "path": "fiducial_points/ecgdeli/11000/11364_points_lead_V6.atr",
    "url": "https://physionet.org/files/ptb-xl-plus/1.0.1/fiducial_points/ecgdeli/11000/11364_points_lead_V6.atr",
    "bytes": 2510,
    "sha256": "b4863a8be736c09fa5982d7a7f11e21bb1a189cf287de964aa9caea66552b93b",
    "official_verified": true,
    "status": "ok"
  },
  {
    "dataset": "ptbxl",
    "path": "records500/02000/02910_hr.hea",
    "url": "https://physionet.org/files/ptb-xl/1.0.3/records500/02000/02910_hr.hea",
    "bytes": 611,
    "sha256": "c77ed30e05c681e184a14b4ae52f28e7e9bdde601e5cccbd1afb73bec192d935",
    "official_verified": true,
    "status": "ok"
  },
  {
    "dataset": "plus",
    "path": "fiducial_points/ecgdeli/02000/02910_points_lead_V1.atr",
    "url": "https://physionet.org/files/ptb-xl-plus/1.0.1/fiducial_points/ecgdeli/02000/02910_points_lead_V1.atr",
    "bytes": 3128,
    "sha256": "87721fa27519393f138d1bedc90ad4f1c3f97643a186159c8e1025a4b0591618",
    "official_verified": true,
    "status": "ok"
  },
  {
    "dataset": "ptbxl",
    "path": "records500/02000/02910_hr.dat",
    "url": "https://physionet.org/files/ptb-xl/1.0.3/records500/02000/02910_hr.dat",
    "bytes": 120000,
    "sha256": "7c3780ca8699b17a0ed3ce4551de66019ae978473c7f0a38fa9e3dc4cef723db",
    "official_verified": true,
    "status": "ok"
  },
  {
    "dataset": "plus",
    "path": "fiducial_points/ecgdeli/06000/06498_points_lead_V1.atr",
    "url": "https://physionet.org/files/ptb-xl-plus/1.0.1/fiducial_points/ecgdeli/06000/06498_points_lead_V1.atr",
    "bytes": 2098,
    "sha256": "efdac3d0706acd142343bc7a764f04b0fe300d2d1a5dd1f1251714e24364b8fd",
    "official_verified": true,
    "status": "ok"
  },
  {
    "dataset": "plus",
    "path": "fiducial_points/ecgdeli/02000/02910_points_lead_V6.atr",
    "url": "https://physionet.org/files/ptb-xl-plus/1.0.1/fiducial_points/ecgdeli/02000/02910_points_lead_V6.atr",
    "bytes": 3128,
    "sha256": "7fb35167eca0b16c46434fe85b11c4f94aebeb24ad3e84b4338244e5a3ecd4b9",
    "official_verified": true,
    "status": "ok"
  },
  {
    "dataset": "ptbxl",
    "path": "records500/06000/06498_hr.hea",
    "url": "https://physionet.org/files/ptb-xl/1.0.3/records500/06000/06498_hr.hea",
    "bytes": 615,
    "sha256": "36567c169118fccbbdfa34513265ed04477988373f8264154744cfd3b80f4201",
    "official_verified": true,
    "status": "ok"
  },
  {
    "dataset": "ptbxl",
    "path": "records500/21000/21431_hr.hea",
    "url": "https://physionet.org/files/ptb-xl/1.0.3/records500/21000/21431_hr.hea",
    "bytes": 604,
    "sha256": "ffb48986e5fb666379f1c96fd4530badad82920e8a15cd969cfb627e46609c3e",
    "official_verified": true,
    "status": "ok"
  },
  {
    "dataset": "ptbxl",
    "path": "records500/06000/06498_hr.dat",
    "url": "https://physionet.org/files/ptb-xl/1.0.3/records500/06000/06498_hr.dat",
    "bytes": 120000,
    "sha256": "1cb382b8fd41cdbc80b9898f088f9417d33e02d2ae6a879a91914f14c02abc18",
    "official_verified": true,
    "status": "ok"
  },
  {
    "dataset": "plus",
    "path": "fiducial_points/ecgdeli/06000/06498_points_lead_V6.atr",
    "url": "https://physionet.org/files/ptb-xl-plus/1.0.1/fiducial_points/ecgdeli/06000/06498_points_lead_V6.atr",
    "bytes": 2098,
    "sha256": "566f328c808600b9c8216afab433055f7e55ae2646975d6104b1732df360e954",
    "official_verified": true,
    "status": "ok"
  },
  {
    "dataset": "plus",
    "path": "fiducial_points/ecgdeli/21000/21431_points_lead_V1.atr",
    "url": "https://physionet.org/files/ptb-xl-plus/1.0.1/fiducial_points/ecgdeli/21000/21431_points_lead_V1.atr",
    "bytes": 2510,
    "sha256": "e9a8a1a375e024e0466993f1f113e7e1061e660b180558f39195ab0d86cb2898",
    "official_verified": true,
    "status": "ok"
  },
  {
    "dataset": "plus",
    "path": "fiducial_points/ecgdeli/21000/21431_points_lead_V6.atr",
    "url": "https://physionet.org/files/ptb-xl-plus/1.0.1/fiducial_points/ecgdeli/21000/21431_points_lead_V6.atr",
    "bytes": 2510,
    "sha256": "2b831f3961fb3e4eb3143111512ac0b1a20876a3e1407dbc93ed0211b93fccde",
    "official_verified": true,
    "status": "ok"
  },
  {
    "dataset": "ptbxl",
    "path": "records500/18000/18506_hr.hea",
    "url": "https://physionet.org/files/ptb-xl/1.0.3/records500/18000/18506_hr.hea",
    "bytes": 609,
    "sha256": "6623c9e7029546f89ae31297f056455b3d17dba762e40bd4cd4b40fb831fbcc8",
    "official_verified": true,
    "status": "ok"
  },
  {
    "dataset": "ptbxl",
    "path": "records500/21000/21431_hr.dat",
    "url": "https://physionet.org/files/ptb-xl/1.0.3/records500/21000/21431_hr.dat",
    "bytes": 120000,
    "sha256": "c6e39e4820516a844bc00f43190a20c9acf418ef6c754b32968129338251bc1f",
    "official_verified": true,
    "status": "ok"
  },
  {
    "dataset": "plus",
    "path": "fiducial_points/ecgdeli/18000/18506_points_lead_V1.atr",
    "url": "https://physionet.org/files/ptb-xl-plus/1.0.1/fiducial_points/ecgdeli/18000/18506_points_lead_V1.atr",
    "bytes": 2510,
    "sha256": "ae1d33f3a96f193feaed41363e1edd3f1a155d6906eb8333faf0e8b4b6f941d6",
    "official_verified": true,
    "status": "ok"
  },
  {
    "dataset": "ptbxl",
    "path": "records500/03000/03208_hr.hea",
    "url": "https://physionet.org/files/ptb-xl/1.0.3/records500/03000/03208_hr.hea",
    "bytes": 601,
    "sha256": "7b1d9dc5b5de3b7a44871516bb171fddecd8a19eb131eaaedf545fa1f0b48f78",
    "official_verified": true,
    "status": "ok"
  },
  {
    "dataset": "plus",
    "path": "fiducial_points/ecgdeli/18000/18506_points_lead_V6.atr",
    "url": "https://physionet.org/files/ptb-xl-plus/1.0.1/fiducial_points/ecgdeli/18000/18506_points_lead_V6.atr",
    "bytes": 2510,
    "sha256": "0f60f0a3a00aed99792a0ae4c1806538519fefcf82586ee12973116fa73ef9a0",
    "official_verified": true,
    "status": "ok"
  },
  {
    "dataset": "plus",
    "path": "fiducial_points/ecgdeli/03000/03208_points_lead_V1.atr",
    "url": "https://physionet.org/files/ptb-xl-plus/1.0.1/fiducial_points/ecgdeli/03000/03208_points_lead_V1.atr",
    "bytes": 2922,
    "sha256": "99912c92a3513cdf45d32ad798573c90478283249967fc510eff109d51916609",
    "official_verified": true,
    "status": "ok"
  },
  {
    "dataset": "ptbxl",
    "path": "records500/18000/18506_hr.dat",
    "url": "https://physionet.org/files/ptb-xl/1.0.3/records500/18000/18506_hr.dat",
    "bytes": 120000,
    "sha256": "4869954d1ea264213e91af50de331c62dc359ca219cdcd3baac5042598c9c8d7",
    "official_verified": true,
    "status": "ok"
  },
  {
    "dataset": "ptbxl",
    "path": "records500/07000/07543_hr.hea",
    "url": "https://physionet.org/files/ptb-xl/1.0.3/records500/07000/07543_hr.hea",
    "bytes": 608,
    "sha256": "585bb5ddf1e85639ab1bceb48dedaaede9b723745a5599b0531d61ec57da0c8e",
    "official_verified": true,
    "status": "ok"
  },
  {
    "dataset": "ptbxl",
    "path": "records500/03000/03208_hr.dat",
    "url": "https://physionet.org/files/ptb-xl/1.0.3/records500/03000/03208_hr.dat",
    "bytes": 120000,
    "sha256": "f84b9b9056f588e46412b43e2cd162cef8d4e33941108a48960128aba64ddd77",
    "official_verified": true,
    "status": "ok"
  },
  {
    "dataset": "plus",
    "path": "fiducial_points/ecgdeli/03000/03208_points_lead_V6.atr",
    "url": "https://physionet.org/files/ptb-xl-plus/1.0.1/fiducial_points/ecgdeli/03000/03208_points_lead_V6.atr",
    "bytes": 2922,
    "sha256": "f0536a701dfec47168bf4e3fd4b0ce64f947e5bb5735734c325835f00b90766b",
    "official_verified": true,
    "status": "ok"
  },
  {
    "dataset": "plus",
    "path": "fiducial_points/ecgdeli/10000/10589_points_lead_V1.atr",
    "url": "https://physionet.org/files/ptb-xl-plus/1.0.1/fiducial_points/ecgdeli/10000/10589_points_lead_V1.atr",
    "bytes": 2510,
    "sha256": "ae645bbd2f3ed35ef172c71ca7aeda9275af7ba536a1a2adb7352cfc399c53a4",
    "official_verified": true,
    "status": "ok"
  },
  {
    "dataset": "plus",
    "path": "fiducial_points/ecgdeli/07000/07543_points_lead_V1.atr",
    "url": "https://physionet.org/files/ptb-xl-plus/1.0.1/fiducial_points/ecgdeli/07000/07543_points_lead_V1.atr",
    "bytes": 3540,
    "sha256": "c76aa2a6bf3bb15574070243aed7b4df2d7379bbcec98831f28a1c53041a9e4d",
    "official_verified": true,
    "status": "ok"
  },
  {
    "dataset": "ptbxl",
    "path": "records500/07000/07543_hr.dat",
    "url": "https://physionet.org/files/ptb-xl/1.0.3/records500/07000/07543_hr.dat",
    "bytes": 120000,
    "sha256": "49af51569c967fd095b435da19c772a385f1e77f2d115b6b2a12255c12118c3b",
    "official_verified": true,
    "status": "ok"
  },
  {
    "dataset": "ptbxl",
    "path": "records500/10000/10589_hr.hea",
    "url": "https://physionet.org/files/ptb-xl/1.0.3/records500/10000/10589_hr.hea",
    "bytes": 603,
    "sha256": "7bb79ef9d825e099c3db383775353ca55685badaf0c71327730db1184b0a255e",
    "official_verified": true,
    "status": "ok"
  },
  {
    "dataset": "ptbxl",
    "path": "records500/10000/10589_hr.dat",
    "url": "https://physionet.org/files/ptb-xl/1.0.3/records500/10000/10589_hr.dat",
    "bytes": 120000,
    "sha256": "dcf0209af6d61752134830e020b6fe4b04f4c4b340fe73b0932c8f2b39a4bb58",
    "official_verified": true,
    "status": "ok"
  },
  {
    "dataset": "ptbxl",
    "path": "records500/16000/16898_hr.hea",
    "url": "https://physionet.org/files/ptb-xl/1.0.3/records500/16000/16898_hr.hea",
    "bytes": 607,
    "sha256": "bd8ba0a3fdd649e794cfed3e6831a87810ddd858b1b99293b192daf93b62e96b",
    "official_verified": true,
    "status": "ok"
  },
  {
    "dataset": "plus",
    "path": "fiducial_points/ecgdeli/10000/10589_points_lead_V6.atr",
    "url": "https://physionet.org/files/ptb-xl-plus/1.0.1/fiducial_points/ecgdeli/10000/10589_points_lead_V6.atr",
    "bytes": 2510,
    "sha256": "ab64deffa0acb2e2c62665fc6af06db2d885ddcfd9d897aaa7e28df5650096d4",
    "official_verified": true,
    "status": "ok"
  },
  {
    "dataset": "plus",
    "path": "fiducial_points/ecgdeli/07000/07543_points_lead_V6.atr",
    "url": "https://physionet.org/files/ptb-xl-plus/1.0.1/fiducial_points/ecgdeli/07000/07543_points_lead_V6.atr",
    "bytes": 3540,
    "sha256": "b5fd897fa44617e3e88696c9fa037458e8d3b0172271f3c4022b57b7a59dcbf8",
    "official_verified": true,
    "status": "ok"
  },
  {
    "dataset": "ptbxl",
    "path": "records500/10000/10318_hr.hea",
    "url": "https://physionet.org/files/ptb-xl/1.0.3/records500/10000/10318_hr.hea",
    "bytes": 603,
    "sha256": "233166f1095003502c613c9ff1457d4a222dcd994ba1d614f618d987a96831fd",
    "official_verified": true,
    "status": "ok"
  },
  {
    "dataset": "plus",
    "path": "fiducial_points/ecgdeli/10000/10318_points_lead_V1.atr",
    "url": "https://physionet.org/files/ptb-xl-plus/1.0.1/fiducial_points/ecgdeli/10000/10318_points_lead_V1.atr",
    "bytes": 2510,
    "sha256": "63b9685832213c9d96745b1e020af63f51a09a472d7dc45b079dd6e5e7d7fde0",
    "official_verified": true,
    "status": "ok"
  },
  {
    "dataset": "plus",
    "path": "fiducial_points/ecgdeli/16000/16898_points_lead_V6.atr",
    "url": "https://physionet.org/files/ptb-xl-plus/1.0.1/fiducial_points/ecgdeli/16000/16898_points_lead_V6.atr",
    "bytes": 2510,
    "sha256": "38860d1c35a7582b96b7096b96904bfaa777bf25f7a438e6251c846e08e63467",
    "official_verified": true,
    "status": "ok"
  },
  {
    "dataset": "plus",
    "path": "fiducial_points/ecgdeli/16000/16898_points_lead_V1.atr",
    "url": "https://physionet.org/files/ptb-xl-plus/1.0.1/fiducial_points/ecgdeli/16000/16898_points_lead_V1.atr",
    "bytes": 2510,
    "sha256": "b304afe908cbc10d707d2313e0e5616b77b70a22b7bead9533e059065e0a1763",
    "official_verified": true,
    "status": "ok"
  },
  {
    "dataset": "ptbxl",
    "path": "records500/16000/16898_hr.dat",
    "url": "https://physionet.org/files/ptb-xl/1.0.3/records500/16000/16898_hr.dat",
    "bytes": 120000,
    "sha256": "6bd7891034e2d458ef4afc262de0b1cea87f4ddc8c2584f541e31fa18cf08afc",
    "official_verified": true,
    "status": "ok"
  },
  {
    "dataset": "plus",
    "path": "fiducial_points/ecgdeli/10000/10318_points_lead_V6.atr",
    "url": "https://physionet.org/files/ptb-xl-plus/1.0.1/fiducial_points/ecgdeli/10000/10318_points_lead_V6.atr",
    "bytes": 2510,
    "sha256": "2c311bdb14088028891fdbbd9f8440ad81fec8800009265e4b59375da12c5ca6",
    "official_verified": true,
    "status": "ok"
  },
  {
    "dataset": "ptbxl",
    "path": "records500/06000/06229_hr.hea",
    "url": "https://physionet.org/files/ptb-xl/1.0.3/records500/06000/06229_hr.hea",
    "bytes": 615,
    "sha256": "c9d150e0d32b9bbd76d1fffc59ebc70b022e42502f317988c00309756692ad6d",
    "official_verified": true,
    "status": "ok"
  },
  {
    "dataset": "ptbxl",
    "path": "records500/10000/10318_hr.dat",
    "url": "https://physionet.org/files/ptb-xl/1.0.3/records500/10000/10318_hr.dat",
    "bytes": 120000,
    "sha256": "a87bd01869a3db81c45f7095834eedab75261466fd71d9159beb559c22a27180",
    "official_verified": true,
    "status": "ok"
  },
  {
    "dataset": "ptbxl",
    "path": "records500/06000/06229_hr.dat",
    "url": "https://physionet.org/files/ptb-xl/1.0.3/records500/06000/06229_hr.dat",
    "bytes": 120000,
    "sha256": "5ab4ea9da7c2de21aefce4733b7c963fbd3cd67b952ca6dae6ff778152cb1f33",
    "official_verified": true,
    "status": "ok"
  },
  {
    "dataset": "plus",
    "path": "fiducial_points/ecgdeli/06000/06229_points_lead_V1.atr",
    "url": "https://physionet.org/files/ptb-xl-plus/1.0.1/fiducial_points/ecgdeli/06000/06229_points_lead_V1.atr",
    "bytes": 2922,
    "sha256": "4c429d717c81552338209ddb17354412f3fc0fbb2866c83a02885512ddca0169",
    "official_verified": true,
    "status": "ok"
  },
  {
    "dataset": "plus",
    "path": "fiducial_points/ecgdeli/06000/06229_points_lead_V6.atr",
    "url": "https://physionet.org/files/ptb-xl-plus/1.0.1/fiducial_points/ecgdeli/06000/06229_points_lead_V6.atr",
    "bytes": 2922,
    "sha256": "c797c21111a1eaf8137bd73a49ae8c5b0bac3ecd58086abd8bdf490e2c2f1e2f",
    "official_verified": true,
    "status": "ok"
  },
  {
    "dataset": "ptbxl",
    "path": "records500/05000/05370_hr.hea",
    "url": "https://physionet.org/files/ptb-xl/1.0.3/records500/05000/05370_hr.hea",
    "bytes": 608,
    "sha256": "d30eae6628998c791e79773b50151647daca2f0ccc2daa0473c624d4a6269614",
    "official_verified": true,
    "status": "ok"
  },
  {
    "dataset": "plus",
    "path": "fiducial_points/ecgdeli/05000/05370_points_lead_V6.atr",
    "url": "https://physionet.org/files/ptb-xl-plus/1.0.1/fiducial_points/ecgdeli/05000/05370_points_lead_V6.atr",
    "bytes": 3128,
    "sha256": "5026ebc51883c71dfda041828c7f7d57539991ad263df9c0689cbe7297f34c89",
    "official_verified": true,
    "status": "ok"
  },
  {
    "dataset": "ptbxl",
    "path": "records500/16000/16609_hr.hea",
    "url": "https://physionet.org/files/ptb-xl/1.0.3/records500/16000/16609_hr.hea",
    "bytes": 607,
    "sha256": "c2406ce594b150626958df05849c37b5bb7348f3119b871615e359a0a26f93b6",
    "official_verified": true,
    "status": "ok"
  },
  {
    "dataset": "ptbxl",
    "path": "records500/05000/05370_hr.dat",
    "url": "https://physionet.org/files/ptb-xl/1.0.3/records500/05000/05370_hr.dat",
    "bytes": 120000,
    "sha256": "98bdf9cdec1708d7bd0b21d62a84dd45b15476b5f4c99eb92cd5e0050a49baf0",
    "official_verified": true,
    "status": "ok"
  },
  {
    "dataset": "plus",
    "path": "fiducial_points/ecgdeli/16000/16609_points_lead_V6.atr",
    "url": "https://physionet.org/files/ptb-xl-plus/1.0.1/fiducial_points/ecgdeli/16000/16609_points_lead_V6.atr",
    "bytes": 2304,
    "sha256": "b0990fe676934ad902110157b43e16810fb73ec86a0ba248890b95ae7d0c1ce6",
    "official_verified": true,
    "status": "ok"
  },
  {
    "dataset": "plus",
    "path": "fiducial_points/ecgdeli/05000/05370_points_lead_V1.atr",
    "url": "https://physionet.org/files/ptb-xl-plus/1.0.1/fiducial_points/ecgdeli/05000/05370_points_lead_V1.atr",
    "bytes": 3128,
    "sha256": "836876daedaa3e8cede088c867f3fe8bbe969788fd8a35ed49258f1a83b4f503",
    "official_verified": true,
    "status": "ok"
  },
  {
    "dataset": "ptbxl",
    "path": "records500/16000/16609_hr.dat",
    "url": "https://physionet.org/files/ptb-xl/1.0.3/records500/16000/16609_hr.dat",
    "bytes": 120000,
    "sha256": "65af8cd5b093d89b42006d597fa158ff693ec0630ea87513a2827aefdceb962c",
    "official_verified": true,
    "status": "ok"
  },
  {
    "dataset": "plus",
    "path": "fiducial_points/ecgdeli/13000/13078_points_lead_V6.atr",
    "url": "https://physionet.org/files/ptb-xl-plus/1.0.1/fiducial_points/ecgdeli/13000/13078_points_lead_V6.atr",
    "bytes": 2098,
    "sha256": "1beea4caa9318c06e6884a02a1149f7f332db36d8c92e4a110201f45942a1511",
    "official_verified": true,
    "status": "ok"
  },
  {
    "dataset": "ptbxl",
    "path": "records500/14000/14585_hr.hea",
    "url": "https://physionet.org/files/ptb-xl/1.0.3/records500/14000/14585_hr.hea",
    "bytes": 605,
    "sha256": "c6634c664bd3d38173e82f7ef4b854c8c561ad3095ea1c4260fd4c6fb97c9bed",
    "official_verified": true,
    "status": "ok"
  },
  {
    "dataset": "plus",
    "path": "fiducial_points/ecgdeli/13000/13078_points_lead_V1.atr",
    "url": "https://physionet.org/files/ptb-xl-plus/1.0.1/fiducial_points/ecgdeli/13000/13078_points_lead_V1.atr",
    "bytes": 2098,
    "sha256": "3c42890b1c830db0c89358e001689013601982eba06383da3806f865c1dc2ede",
    "official_verified": true,
    "status": "ok"
  },
  {
    "dataset": "plus",
    "path": "fiducial_points/ecgdeli/16000/16609_points_lead_V1.atr",
    "url": "https://physionet.org/files/ptb-xl-plus/1.0.1/fiducial_points/ecgdeli/16000/16609_points_lead_V1.atr",
    "bytes": 2304,
    "sha256": "0ed38ee96a70536731de9c1560b3b29392d6cfb8365477e68e33de2aa1f4f9a3",
    "official_verified": true,
    "status": "ok"
  },
  {
    "dataset": "plus",
    "path": "fiducial_points/ecgdeli/14000/14585_points_lead_V6.atr",
    "url": "https://physionet.org/files/ptb-xl-plus/1.0.1/fiducial_points/ecgdeli/14000/14585_points_lead_V6.atr",
    "bytes": 2098,
    "sha256": "b78b921f75c73b422217c8cb7794d66bb206937c993e3c13a81a8e27a9b7ba6e",
    "official_verified": true,
    "status": "ok"
  },
  {
    "dataset": "plus",
    "path": "fiducial_points/ecgdeli/14000/14585_points_lead_V1.atr",
    "url": "https://physionet.org/files/ptb-xl-plus/1.0.1/fiducial_points/ecgdeli/14000/14585_points_lead_V1.atr",
    "bytes": 2098,
    "sha256": "c9ece1a8b78e5b6b333df61bcdb1448ec0ae3c63c5bbf6733bb24e9776f0cf5e",
    "official_verified": true,
    "status": "ok"
  },
  {
    "dataset": "ptbxl",
    "path": "records500/03000/03078_hr.hea",
    "url": "https://physionet.org/files/ptb-xl/1.0.3/records500/03000/03078_hr.hea",
    "bytes": 604,
    "sha256": "634aadaefe363d8eb7ad6716d48df7260b0e882b8ca0e22debf4b33883a6bd0e",
    "official_verified": true,
    "status": "ok"
  },
  {
    "dataset": "plus",
    "path": "fiducial_points/ecgdeli/03000/03078_points_lead_V6.atr",
    "url": "https://physionet.org/files/ptb-xl-plus/1.0.1/fiducial_points/ecgdeli/03000/03078_points_lead_V6.atr",
    "bytes": 2098,
    "sha256": "2278ce1a1befaacfc9323a09d254e1b164cacc63a6aeec5a8cdc67e07d95fa64",
    "official_verified": true,
    "status": "ok"
  },
  {
    "dataset": "plus",
    "path": "fiducial_points/ecgdeli/03000/03078_points_lead_V1.atr",
    "url": "https://physionet.org/files/ptb-xl-plus/1.0.1/fiducial_points/ecgdeli/03000/03078_points_lead_V1.atr",
    "bytes": 2098,
    "sha256": "6eb2f1d45342375bd43f7c814ba74ccafd8dc6a6aa3c49102701556abf6cb374",
    "official_verified": true,
    "status": "ok"
  },
  {
    "dataset": "ptbxl",
    "path": "records500/18000/18363_hr.hea",
    "url": "https://physionet.org/files/ptb-xl/1.0.3/records500/18000/18363_hr.hea",
    "bytes": 611,
    "sha256": "e375bd7d9b6f0b539efdedd9f1e32a33e5a98573aedb3c54e8e8980a29ee969a",
    "official_verified": true,
    "status": "ok"
  },
  {
    "dataset": "ptbxl",
    "path": "records500/13000/13078_hr.hea",
    "url": "https://physionet.org/files/ptb-xl/1.0.3/records500/13000/13078_hr.hea",
    "bytes": 606,
    "sha256": "a1cf23302cf367a9645ba740e618bce28c561e789927905375fd1c923131e5cd",
    "official_verified": true,
    "status": "ok"
  },
  {
    "dataset": "plus",
    "path": "fiducial_points/ecgdeli/18000/18363_points_lead_V6.atr",
    "url": "https://physionet.org/files/ptb-xl-plus/1.0.1/fiducial_points/ecgdeli/18000/18363_points_lead_V6.atr",
    "bytes": 3128,
    "sha256": "cf9ee2ce9c385102366fb1fbfe677e328c680db417ef748eaa78de1570b39e4a",
    "official_verified": true,
    "status": "ok"
  },
  {
    "dataset": "ptbxl",
    "path": "records500/14000/14304_hr.hea",
    "url": "https://physionet.org/files/ptb-xl/1.0.3/records500/14000/14304_hr.hea",
    "bytes": 613,
    "sha256": "1b1a79e8e6ec0c21fbee164f4211496d424b71ba1c3d81c2c40b128f6ce22e67",
    "official_verified": true,
    "status": "ok"
  },
  {
    "dataset": "plus",
    "path": "fiducial_points/ecgdeli/18000/18363_points_lead_V1.atr",
    "url": "https://physionet.org/files/ptb-xl-plus/1.0.1/fiducial_points/ecgdeli/18000/18363_points_lead_V1.atr",
    "bytes": 3128,
    "sha256": "11a4bccdae33f33c8f6ae869c606c96aecabdbc836dae37dc6fd40a564b7be56",
    "official_verified": true,
    "status": "ok"
  },
  {
    "dataset": "ptbxl",
    "path": "records500/14000/14585_hr.dat",
    "url": "https://physionet.org/files/ptb-xl/1.0.3/records500/14000/14585_hr.dat",
    "bytes": 120000,
    "sha256": "60e4924b7a4daa355147e2ebf7baf01b98c1d93dd2235d3a7013b8bb97736faa",
    "official_verified": true,
    "status": "ok"
  },
  {
    "dataset": "ptbxl",
    "path": "records500/13000/13078_hr.dat",
    "url": "https://physionet.org/files/ptb-xl/1.0.3/records500/13000/13078_hr.dat",
    "bytes": 120000,
    "sha256": "80c83381d3cce52b64f248eb33d375ae2cdb0eed7d35cc5bee7904b99155e4b0",
    "official_verified": true,
    "status": "ok"
  },
  {
    "dataset": "ptbxl",
    "path": "records500/18000/18363_hr.dat",
    "url": "https://physionet.org/files/ptb-xl/1.0.3/records500/18000/18363_hr.dat",
    "bytes": 120000,
    "sha256": "36ec29446e309a31e466119428dc59dbc7cdf10ed668035d749c75aa499d5962",
    "official_verified": true,
    "status": "ok"
  },
  {
    "dataset": "ptbxl",
    "path": "records500/03000/03078_hr.dat",
    "url": "https://physionet.org/files/ptb-xl/1.0.3/records500/03000/03078_hr.dat",
    "bytes": 120000,
    "sha256": "136930804a1f7bac2dd7b2fd2c82b85b69fd5b37dd8bb5cb060f7e5b5ec0cb13",
    "official_verified": true,
    "status": "ok"
  },
  {
    "dataset": "plus",
    "path": "fiducial_points/ecgdeli/14000/14304_points_lead_V6.atr",
    "url": "https://physionet.org/files/ptb-xl-plus/1.0.1/fiducial_points/ecgdeli/14000/14304_points_lead_V6.atr",
    "bytes": 2510,
    "sha256": "2a3dd5d90d5bc982d861e743de28c8dadf9518356c2e8f01eb393417eecece6d",
    "official_verified": true,
    "status": "ok"
  },
  {
    "dataset": "plus",
    "path": "fiducial_points/ecgdeli/05000/05606_points_lead_V1.atr",
    "url": "https://physionet.org/files/ptb-xl-plus/1.0.1/fiducial_points/ecgdeli/05000/05606_points_lead_V1.atr",
    "bytes": 3746,
    "sha256": "061e743d6ffa490fcfe100b832ca884ed32b72cd59113f3644aa6d14fb3eccf7",
    "official_verified": true,
    "status": "ok"
  },
  {
    "dataset": "plus",
    "path": "fiducial_points/ecgdeli/14000/14304_points_lead_V1.atr",
    "url": "https://physionet.org/files/ptb-xl-plus/1.0.1/fiducial_points/ecgdeli/14000/14304_points_lead_V1.atr",
    "bytes": 2510,
    "sha256": "90bcdd8c1bde5ab7d3e387156fd91503d1c8ef5b9d57a13eb12803eaa9aa4a8d",
    "official_verified": true,
    "status": "ok"
  },
  {
    "dataset": "ptbxl",
    "path": "records500/05000/05606_hr.hea",
    "url": "https://physionet.org/files/ptb-xl/1.0.3/records500/05000/05606_hr.hea",
    "bytes": 610,
    "sha256": "fc20c44a74c149b7635b5e97b948532c697fd0a85a0e84b24e75cd37c34f0975",
    "official_verified": true,
    "status": "ok"
  },
  {
    "dataset": "ptbxl",
    "path": "records500/14000/14304_hr.dat",
    "url": "https://physionet.org/files/ptb-xl/1.0.3/records500/14000/14304_hr.dat",
    "bytes": 120000,
    "sha256": "0bb34ae0170223580a3bd8a73384ce613e57b000dbc83d3f45d3a9dc2f3c67fe",
    "official_verified": true,
    "status": "ok"
  },
  {
    "dataset": "ptbxl",
    "path": "records500/05000/05606_hr.dat",
    "url": "https://physionet.org/files/ptb-xl/1.0.3/records500/05000/05606_hr.dat",
    "bytes": 120000,
    "sha256": "89e9a2275d3ba77e9f415b78ead12e99d0539c0277b393a4b05897fa2786ea66",
    "official_verified": true,
    "status": "ok"
  },
  {
    "dataset": "ptbxl",
    "path": "records500/11000/11102_hr.hea",
    "url": "https://physionet.org/files/ptb-xl/1.0.3/records500/11000/11102_hr.hea",
    "bytes": 604,
    "sha256": "4d4d91a780f6ee2ec2daca165210cb52bac3d1857fad2432d775091255390f8d",
    "official_verified": true,
    "status": "ok"
  },
  {
    "dataset": "plus",
    "path": "fiducial_points/ecgdeli/11000/11102_points_lead_V1.atr",
    "url": "https://physionet.org/files/ptb-xl-plus/1.0.1/fiducial_points/ecgdeli/11000/11102_points_lead_V1.atr",
    "bytes": 2304,
    "sha256": "5359a4b21fd5308b876b56fb962289347c99e3ad82baaf7ef960374558572447",
    "official_verified": true,
    "status": "ok"
  },
  {
    "dataset": "plus",
    "path": "fiducial_points/ecgdeli/12000/12189_points_lead_V6.atr",
    "url": "https://physionet.org/files/ptb-xl-plus/1.0.1/fiducial_points/ecgdeli/12000/12189_points_lead_V6.atr",
    "bytes": 3128,
    "sha256": "2f5e42d667689519bc4136e170573ce463487a95ed155ce637267ab766ffaf60",
    "official_verified": true,
    "status": "ok"
  },
  {
    "dataset": "plus",
    "path": "fiducial_points/ecgdeli/05000/05606_points_lead_V6.atr",
    "url": "https://physionet.org/files/ptb-xl-plus/1.0.1/fiducial_points/ecgdeli/05000/05606_points_lead_V6.atr",
    "bytes": 3746,
    "sha256": "d3d3172a7e8e9569559e5d2dbe2a6ce4b78cb8023fc766001ebe63e0bcf11716",
    "official_verified": true,
    "status": "ok"
  },
  {
    "dataset": "ptbxl",
    "path": "records500/11000/11102_hr.dat",
    "url": "https://physionet.org/files/ptb-xl/1.0.3/records500/11000/11102_hr.dat",
    "bytes": 120000,
    "sha256": "982c2251f48c50ff3aa468ebc29fd98147cc892caf8604e5f697f237509f8ee5",
    "official_verified": true,
    "status": "ok"
  },
  {
    "dataset": "plus",
    "path": "fiducial_points/ecgdeli/12000/12189_points_lead_V1.atr",
    "url": "https://physionet.org/files/ptb-xl-plus/1.0.1/fiducial_points/ecgdeli/12000/12189_points_lead_V1.atr",
    "bytes": 3128,
    "sha256": "b3cbbca69b4dc48e1d25ba47634b3ec1ad4f00834073fa2c6f72598b10c09a17",
    "official_verified": true,
    "status": "ok"
  },
  {
    "dataset": "plus",
    "path": "fiducial_points/ecgdeli/11000/11102_points_lead_V6.atr",
    "url": "https://physionet.org/files/ptb-xl-plus/1.0.1/fiducial_points/ecgdeli/11000/11102_points_lead_V6.atr",
    "bytes": 2304,
    "sha256": "d5e73e7a33458ea00d4d779606b6bee7b7706a2e1e795970990e9eeeb2ad650a",
    "official_verified": true,
    "status": "ok"
  },
  {
    "dataset": "ptbxl",
    "path": "records500/12000/12189_hr.hea",
    "url": "https://physionet.org/files/ptb-xl/1.0.3/records500/12000/12189_hr.hea",
    "bytes": 598,
    "sha256": "4231cf2a657158b73bb0908877d672d3c4e771cd9705a957e3dc8a60da5a2595",
    "official_verified": true,
    "status": "ok"
  },
  {
    "dataset": "ptbxl",
    "path": "records500/12000/12189_hr.dat",
    "url": "https://physionet.org/files/ptb-xl/1.0.3/records500/12000/12189_hr.dat",
    "bytes": 120000,
    "sha256": "9a39d1717f1966d83122daee62990854b561fefd99f1070ace9eb759d1a6fdd3",
    "official_verified": true,
    "status": "ok"
  },
  {
    "dataset": "plus",
    "path": "fiducial_points/ecgdeli/04000/04066_points_lead_V1.atr",
    "url": "https://physionet.org/files/ptb-xl-plus/1.0.1/fiducial_points/ecgdeli/04000/04066_points_lead_V1.atr",
    "bytes": 2716,
    "sha256": "23fef11b3aa64d93d50e37ccde056c8f90d52df1c303dad996cdd7bbf2d4ac99",
    "official_verified": true,
    "status": "ok"
  },
  {
    "dataset": "plus",
    "path": "fiducial_points/ecgdeli/08000/08000_points_lead_V1.atr",
    "url": "https://physionet.org/files/ptb-xl-plus/1.0.1/fiducial_points/ecgdeli/08000/08000_points_lead_V1.atr",
    "bytes": 2098,
    "sha256": "2fa3d721d9dfe8bf8b09fe1cd5c6535df24a7d5777aa4fd75bf809b427eb298a",
    "official_verified": true,
    "status": "ok"
  },
  {
    "dataset": "ptbxl",
    "path": "records500/08000/08000_hr.hea",
    "url": "https://physionet.org/files/ptb-xl/1.0.3/records500/08000/08000_hr.hea",
    "bytes": 604,
    "sha256": "d3bb88c9ef6aac75f7ce4827103590822f8a02526a6757a3f07aa7ab19540520",
    "official_verified": true,
    "status": "ok"
  },
  {
    "dataset": "plus",
    "path": "fiducial_points/ecgdeli/08000/08000_points_lead_V6.atr",
    "url": "https://physionet.org/files/ptb-xl-plus/1.0.1/fiducial_points/ecgdeli/08000/08000_points_lead_V6.atr",
    "bytes": 2098,
    "sha256": "04eb1c6191c108d8bb7a753de8ca21fd2ce0549816e11ac84d727577bbba0264",
    "official_verified": true,
    "status": "ok"
  },
  {
    "dataset": "ptbxl",
    "path": "records500/04000/04066_hr.hea",
    "url": "https://physionet.org/files/ptb-xl/1.0.3/records500/04000/04066_hr.hea",
    "bytes": 615,
    "sha256": "77a0337e522e90290266ec25ec9a9167535b68ffa1679ee218e5b00faadb581e",
    "official_verified": true,
    "status": "ok"
  },
  {
    "dataset": "ptbxl",
    "path": "records500/08000/08000_hr.dat",
    "url": "https://physionet.org/files/ptb-xl/1.0.3/records500/08000/08000_hr.dat",
    "bytes": 120000,
    "sha256": "9990bc73744b84fab2eb328c984a3250e4a51064617286b1bea0059f74bbb858",
    "official_verified": true,
    "status": "ok"
  },
  {
    "dataset": "plus",
    "path": "fiducial_points/ecgdeli/04000/04066_points_lead_V6.atr",
    "url": "https://physionet.org/files/ptb-xl-plus/1.0.1/fiducial_points/ecgdeli/04000/04066_points_lead_V6.atr",
    "bytes": 2716,
    "sha256": "6cf9bcc683a58eb5bc19a3a95c8f30a63b355999e72ed17a4d019e8c6fa57feb",
    "official_verified": true,
    "status": "ok"
  },
  {
    "dataset": "ptbxl",
    "path": "records500/18000/18644_hr.hea",
    "url": "https://physionet.org/files/ptb-xl/1.0.3/records500/18000/18644_hr.hea",
    "bytes": 608,
    "sha256": "86b693256cb6b66b800fa7f20827a4a103c3f80e1a734cfd7797507fdf9c1d2d",
    "official_verified": true,
    "status": "ok"
  },
  {
    "dataset": "ptbxl",
    "path": "records500/04000/04066_hr.dat",
    "url": "https://physionet.org/files/ptb-xl/1.0.3/records500/04000/04066_hr.dat",
    "bytes": 120000,
    "sha256": "1bcd25fde6f1682ac4714cda10489221054a8cabf9f2f80baea6c981b464b002",
    "official_verified": true,
    "status": "ok"
  },
  {
    "dataset": "ptbxl",
    "path": "records500/18000/18644_hr.dat",
    "url": "https://physionet.org/files/ptb-xl/1.0.3/records500/18000/18644_hr.dat",
    "bytes": 120000,
    "sha256": "34604de074303a5c181d0b9d6d77c1a81ef1cc43213d4c4254215575fded9f4d",
    "official_verified": true,
    "status": "ok"
  },
  {
    "dataset": "plus",
    "path": "fiducial_points/ecgdeli/18000/18644_points_lead_V1.atr",
    "url": "https://physionet.org/files/ptb-xl-plus/1.0.1/fiducial_points/ecgdeli/18000/18644_points_lead_V1.atr",
    "bytes": 3540,
    "sha256": "b263e2751223ecaa97ca5164344288fae3295da0286ab59ef42e21bbcae5c071",
    "official_verified": true,
    "status": "ok"
  },
  {
    "dataset": "plus",
    "path": "fiducial_points/ecgdeli/18000/18644_points_lead_V6.atr",
    "url": "https://physionet.org/files/ptb-xl-plus/1.0.1/fiducial_points/ecgdeli/18000/18644_points_lead_V6.atr",
    "bytes": 3540,
    "sha256": "124c33fad96f98e324b2d7373ed923ff8b56c4b689315664e7693ef045b4109b",
    "official_verified": true,
    "status": "ok"
  },
  {
    "dataset": "plus",
    "path": "fiducial_points/ecgdeli/11000/11853_points_lead_V6.atr",
    "url": "https://physionet.org/files/ptb-xl-plus/1.0.1/fiducial_points/ecgdeli/11000/11853_points_lead_V6.atr",
    "bytes": 1686,
    "sha256": "672e5c85cb83a0d7025ff434f5f7f0f1216af41f3f3c9a1990b5e5fba0fe2bf5",
    "official_verified": true,
    "status": "ok"
  },
  {
    "dataset": "ptbxl",
    "path": "records500/11000/11853_hr.dat",
    "url": "https://physionet.org/files/ptb-xl/1.0.3/records500/11000/11853_hr.dat",
    "bytes": 120000,
    "sha256": "65735f19e952fb439d38d78156716fa5d332a6630c091d527d183a166f66fcca",
    "official_verified": true,
    "status": "ok"
  },
  {
    "dataset": "ptbxl",
    "path": "records500/11000/11853_hr.hea",
    "url": "https://physionet.org/files/ptb-xl/1.0.3/records500/11000/11853_hr.hea",
    "bytes": 614,
    "sha256": "53ea2296e7a8cc3877addbfee6d8837ad4dffabe44de534b11c4f8b7668ee729",
    "official_verified": true,
    "status": "ok"
  },
  {
    "dataset": "ptbxl",
    "path": "records500/17000/17700_hr.hea",
    "url": "https://physionet.org/files/ptb-xl/1.0.3/records500/17000/17700_hr.hea",
    "bytes": 610,
    "sha256": "51b1514bc2d4e821a62ac0d69c722f4d9b6ca69ce8016d96577ee9de11374120",
    "official_verified": true,
    "status": "ok"
  },
  {
    "dataset": "plus",
    "path": "fiducial_points/ecgdeli/11000/11853_points_lead_V1.atr",
    "url": "https://physionet.org/files/ptb-xl-plus/1.0.1/fiducial_points/ecgdeli/11000/11853_points_lead_V1.atr",
    "bytes": 1686,
    "sha256": "e996fa2b7a1aea4a765de2c1f3d39405a7ad70687d85c4bb8db7704dd7792826",
    "official_verified": true,
    "status": "ok"
  },
  {
    "dataset": "plus",
    "path": "fiducial_points/ecgdeli/17000/17700_points_lead_V1.atr",
    "url": "https://physionet.org/files/ptb-xl-plus/1.0.1/fiducial_points/ecgdeli/17000/17700_points_lead_V1.atr",
    "bytes": 3334,
    "sha256": "96920731071538424cac9dc0660df2ee84d42e6984d52d87b58aab415179de86",
    "official_verified": true,
    "status": "ok"
  },
  {
    "dataset": "plus",
    "path": "fiducial_points/ecgdeli/14000/14637_points_lead_V6.atr",
    "url": "https://physionet.org/files/ptb-xl-plus/1.0.1/fiducial_points/ecgdeli/14000/14637_points_lead_V6.atr",
    "bytes": 2304,
    "sha256": "9b663d01187fc96d4306bac0ffc65da687e9e84ea96b194cc13b617b7458a587",
    "official_verified": true,
    "status": "ok"
  },
  {
    "dataset": "ptbxl",
    "path": "records500/17000/17700_hr.dat",
    "url": "https://physionet.org/files/ptb-xl/1.0.3/records500/17000/17700_hr.dat",
    "bytes": 120000,
    "sha256": "66d8e17a59f4766f745c69a289b1a00795d8a4ba9e7dd2a3c75f3a7e2bbc6c6a",
    "official_verified": true,
    "status": "ok"
  },
  {
    "dataset": "plus",
    "path": "fiducial_points/ecgdeli/14000/14637_points_lead_V1.atr",
    "url": "https://physionet.org/files/ptb-xl-plus/1.0.1/fiducial_points/ecgdeli/14000/14637_points_lead_V1.atr",
    "bytes": 2304,
    "sha256": "4358da5a6f268c2793700456beb954554f3703031a1b7781f547627d31691a48",
    "official_verified": true,
    "status": "ok"
  },
  {
    "dataset": "ptbxl",
    "path": "records500/14000/14637_hr.hea",
    "url": "https://physionet.org/files/ptb-xl/1.0.3/records500/14000/14637_hr.hea",
    "bytes": 609,
    "sha256": "9ec89d227732fd5afb3fcda23668486324ec53f1146c276d51c5c09100d4c669",
    "official_verified": true,
    "status": "ok"
  },
  {
    "dataset": "ptbxl",
    "path": "records500/12000/12619_hr.hea",
    "url": "https://physionet.org/files/ptb-xl/1.0.3/records500/12000/12619_hr.hea",
    "bytes": 606,
    "sha256": "f4ecee74fa291caa86c7e36cdcdc0affa3f61d1f27d4b098a2658cbc65491a5c",
    "official_verified": true,
    "status": "ok"
  },
  {
    "dataset": "plus",
    "path": "fiducial_points/ecgdeli/12000/12619_points_lead_V1.atr",
    "url": "https://physionet.org/files/ptb-xl-plus/1.0.1/fiducial_points/ecgdeli/12000/12619_points_lead_V1.atr",
    "bytes": 1892,
    "sha256": "86fdb31e08ad3f1aa8c188c37df23615b47f17a49089b4757d554fdff22c3192",
    "official_verified": true,
    "status": "ok"
  },
  {
    "dataset": "plus",
    "path": "fiducial_points/ecgdeli/12000/12619_points_lead_V6.atr",
    "url": "https://physionet.org/files/ptb-xl-plus/1.0.1/fiducial_points/ecgdeli/12000/12619_points_lead_V6.atr",
    "bytes": 1892,
    "sha256": "8d53a8bc44dc5be33c82d4485d874a9ce07527c7babc3ef44430bdf52ce79649",
    "official_verified": true,
    "status": "ok"
  },
  {
    "dataset": "plus",
    "path": "fiducial_points/ecgdeli/17000/17700_points_lead_V6.atr",
    "url": "https://physionet.org/files/ptb-xl-plus/1.0.1/fiducial_points/ecgdeli/17000/17700_points_lead_V6.atr",
    "bytes": 3334,
    "sha256": "f7b0ff95e508f9f2a49956a9f65f61b2fb3fa1cf802186cb4336eab87cc62500",
    "official_verified": true,
    "status": "ok"
  },
  {
    "dataset": "plus",
    "path": "fiducial_points/ecgdeli/18000/18739_points_lead_V1.atr",
    "url": "https://physionet.org/files/ptb-xl-plus/1.0.1/fiducial_points/ecgdeli/18000/18739_points_lead_V1.atr",
    "bytes": 3128,
    "sha256": "9ed737d07bd99a0b13104ed0179923b255d4bbcff7da7194872a284920a337f8",
    "official_verified": true,
    "status": "ok"
  },
  {
    "dataset": "ptbxl",
    "path": "records500/14000/14637_hr.dat",
    "url": "https://physionet.org/files/ptb-xl/1.0.3/records500/14000/14637_hr.dat",
    "bytes": 120000,
    "sha256": "28461881d3284f933bdbc6fd95954f36c1c9d77602da02bf33a715914400b44b",
    "official_verified": true,
    "status": "ok"
  },
  {
    "dataset": "ptbxl",
    "path": "records500/18000/18739_hr.hea",
    "url": "https://physionet.org/files/ptb-xl/1.0.3/records500/18000/18739_hr.hea",
    "bytes": 610,
    "sha256": "6dbed29f06ebaa67decaf58fa23cf35b93cb9d8ba501297227b725b9c9dc9d2f",
    "official_verified": true,
    "status": "ok"
  },
  {
    "dataset": "plus",
    "path": "fiducial_points/ecgdeli/18000/18739_points_lead_V6.atr",
    "url": "https://physionet.org/files/ptb-xl-plus/1.0.1/fiducial_points/ecgdeli/18000/18739_points_lead_V6.atr",
    "bytes": 3128,
    "sha256": "4f5a69f409ea51255ba272abd6b04d61e88d360414698264fdcd744ca976a24e",
    "official_verified": true,
    "status": "ok"
  },
  {
    "dataset": "ptbxl",
    "path": "records500/20000/20149_hr.hea",
    "url": "https://physionet.org/files/ptb-xl/1.0.3/records500/20000/20149_hr.hea",
    "bytes": 605,
    "sha256": "4ba19b4461df1d85d0b7e479f7e011a95563d2d1a3b72754d0ad0c5ca2bdb089",
    "official_verified": true,
    "status": "ok"
  },
  {
    "dataset": "plus",
    "path": "fiducial_points/ecgdeli/20000/20149_points_lead_V1.atr",
    "url": "https://physionet.org/files/ptb-xl-plus/1.0.1/fiducial_points/ecgdeli/20000/20149_points_lead_V1.atr",
    "bytes": 2098,
    "sha256": "b806f19304ff2aa63f12a9c3aeab715910b77a31e40cf61180738e734b8a3aad",
    "official_verified": true,
    "status": "ok"
  },
  {
    "dataset": "ptbxl",
    "path": "records500/12000/12619_hr.dat",
    "url": "https://physionet.org/files/ptb-xl/1.0.3/records500/12000/12619_hr.dat",
    "bytes": 120000,
    "sha256": "044a95dd4f8a5e00b8a3deba6876f7b027d793b079bb1525a68d5a178fff0c7a",
    "official_verified": true,
    "status": "ok"
  },
  {
    "dataset": "ptbxl",
    "path": "records500/18000/18739_hr.dat",
    "url": "https://physionet.org/files/ptb-xl/1.0.3/records500/18000/18739_hr.dat",
    "bytes": 120000,
    "sha256": "11143303df37f783b3397850c3ba764b3d7990b9b398e16c78942193a4f0a57d",
    "official_verified": true,
    "status": "ok"
  },
  {
    "dataset": "ptbxl",
    "path": "records500/20000/20149_hr.dat",
    "url": "https://physionet.org/files/ptb-xl/1.0.3/records500/20000/20149_hr.dat",
    "bytes": 120000,
    "sha256": "123c4e23db494b6189ac4472b07ccc92a1acb4799f1fd7210a100158bd095e65",
    "official_verified": true,
    "status": "ok"
  },
  {
    "dataset": "ptbxl",
    "path": "records500/14000/14912_hr.hea",
    "url": "https://physionet.org/files/ptb-xl/1.0.3/records500/14000/14912_hr.hea",
    "bytes": 616,
    "sha256": "398a031d911e921370249094416c64024d63930947709327ef87d7226beb6ea6",
    "official_verified": true,
    "status": "ok"
  },
  {
    "dataset": "plus",
    "path": "fiducial_points/ecgdeli/20000/20149_points_lead_V6.atr",
    "url": "https://physionet.org/files/ptb-xl-plus/1.0.1/fiducial_points/ecgdeli/20000/20149_points_lead_V6.atr",
    "bytes": 2098,
    "sha256": "8712d74c888e94854b21dda96d0c3c323b8d318ff8ba75c502c15bcbedd27a53",
    "official_verified": true,
    "status": "ok"
  },
  {
    "dataset": "ptbxl",
    "path": "records500/02000/02598_hr.hea",
    "url": "https://physionet.org/files/ptb-xl/1.0.3/records500/02000/02598_hr.hea",
    "bytes": 612,
    "sha256": "7b3298bb5ffb35a45858b04c78c04f82343e8182d8d12d39bd718287a0ebda3a",
    "official_verified": true,
    "status": "ok"
  },
  {
    "dataset": "plus",
    "path": "fiducial_points/ecgdeli/14000/14912_points_lead_V6.atr",
    "url": "https://physionet.org/files/ptb-xl-plus/1.0.1/fiducial_points/ecgdeli/14000/14912_points_lead_V6.atr",
    "bytes": 2304,
    "sha256": "17dc9d67069f1a9f45f02a82f171a21fab5faafae41a3eecfbbf572cf02b49b5",
    "official_verified": true,
    "status": "ok"
  },
  {
    "dataset": "plus",
    "path": "fiducial_points/ecgdeli/14000/14912_points_lead_V1.atr",
    "url": "https://physionet.org/files/ptb-xl-plus/1.0.1/fiducial_points/ecgdeli/14000/14912_points_lead_V1.atr",
    "bytes": 2304,
    "sha256": "2d90515924709315269b18aad84fb128da8b74f5082f64aa2b00b41214b4daa8",
    "official_verified": true,
    "status": "ok"
  },
  {
    "dataset": "plus",
    "path": "fiducial_points/ecgdeli/02000/02598_points_lead_V1.atr",
    "url": "https://physionet.org/files/ptb-xl-plus/1.0.1/fiducial_points/ecgdeli/02000/02598_points_lead_V1.atr",
    "bytes": 1686,
    "sha256": "02ab589173927f16299c30f3a02d2cc285c28a60d8a598a83d598cfb9e1982c1",
    "official_verified": true,
    "status": "ok"
  },
  {
    "dataset": "plus",
    "path": "fiducial_points/ecgdeli/02000/02598_points_lead_V6.atr",
    "url": "https://physionet.org/files/ptb-xl-plus/1.0.1/fiducial_points/ecgdeli/02000/02598_points_lead_V6.atr",
    "bytes": 1686,
    "sha256": "ffcaadbb92de6d2047cd6bb6947f7e7cdd4dc088acd88400377270a514a4046a",
    "official_verified": true,
    "status": "ok"
  },
  {
    "dataset": "ptbxl",
    "path": "records500/02000/02598_hr.dat",
    "url": "https://physionet.org/files/ptb-xl/1.0.3/records500/02000/02598_hr.dat",
    "bytes": 120000,
    "sha256": "faf1de7f5074a5cabe0f96b0e2a92263a2300e9421a88e02e2a26cb80858fed5",
    "official_verified": true,
    "status": "ok"
  },
  {
    "dataset": "ptbxl",
    "path": "records500/14000/14912_hr.dat",
    "url": "https://physionet.org/files/ptb-xl/1.0.3/records500/14000/14912_hr.dat",
    "bytes": 120000,
    "sha256": "84a9ef2d065c2607ffd06e810c671fc8fa39ccf52b62a3abf823ffffc074016d",
    "official_verified": true,
    "status": "ok"
  },
  {
    "dataset": "ptbxl",
    "path": "records500/06000/06672_hr.hea",
    "url": "https://physionet.org/files/ptb-xl/1.0.3/records500/06000/06672_hr.hea",
    "bytes": 604,
    "sha256": "7fd8fd0c8154eebe47612d0c0a1193d4dbf3010d3c936a2f581b03467f5a245f",
    "official_verified": true,
    "status": "ok"
  },
  {
    "dataset": "plus",
    "path": "fiducial_points/ecgdeli/06000/06672_points_lead_V1.atr",
    "url": "https://physionet.org/files/ptb-xl-plus/1.0.1/fiducial_points/ecgdeli/06000/06672_points_lead_V1.atr",
    "bytes": 2304,
    "sha256": "756e2a4d74b80ff4757be36ee19bf531b408342b10e19c6b877fd50c15b90969",
    "official_verified": true,
    "status": "ok"
  },
  {
    "dataset": "plus",
    "path": "fiducial_points/ecgdeli/20000/20023_points_lead_V6.atr",
    "url": "https://physionet.org/files/ptb-xl-plus/1.0.1/fiducial_points/ecgdeli/20000/20023_points_lead_V6.atr",
    "bytes": 3128,
    "sha256": "1237835f82ed58797b96780f0cead21e70addd17a8c90e8f3c98ac50e6ad2933",
    "official_verified": true,
    "status": "ok"
  },
  {
    "dataset": "plus",
    "path": "fiducial_points/ecgdeli/06000/06672_points_lead_V6.atr",
    "url": "https://physionet.org/files/ptb-xl-plus/1.0.1/fiducial_points/ecgdeli/06000/06672_points_lead_V6.atr",
    "bytes": 2304,
    "sha256": "afc9ba6f5daf1c28c376c43660736ac55b8080799675eaf645a7c86e18a3338c",
    "official_verified": true,
    "status": "ok"
  },
  {
    "dataset": "ptbxl",
    "path": "records500/20000/20023_hr.hea",
    "url": "https://physionet.org/files/ptb-xl/1.0.3/records500/20000/20023_hr.hea",
    "bytes": 601,
    "sha256": "683d6c9136ca0745b013be59b67c9fb239acd99747cf0a75c81a06f6992b254a",
    "official_verified": true,
    "status": "ok"
  },
  {
    "dataset": "ptbxl",
    "path": "records500/12000/12336_hr.hea",
    "url": "https://physionet.org/files/ptb-xl/1.0.3/records500/12000/12336_hr.hea",
    "bytes": 610,
    "sha256": "8d8f917833754671d54e979f38da31fee4d2a8d84274bc6c4fb4357d89f89098",
    "official_verified": true,
    "status": "ok"
  },
  {
    "dataset": "plus",
    "path": "fiducial_points/ecgdeli/20000/20023_points_lead_V1.atr",
    "url": "https://physionet.org/files/ptb-xl-plus/1.0.1/fiducial_points/ecgdeli/20000/20023_points_lead_V1.atr",
    "bytes": 3128,
    "sha256": "450e142453d4909e90289f5830d3d0163a747ee67574da73329958291f696799",
    "official_verified": true,
    "status": "ok"
  },
  {
    "dataset": "ptbxl",
    "path": "records500/06000/06672_hr.dat",
    "url": "https://physionet.org/files/ptb-xl/1.0.3/records500/06000/06672_hr.dat",
    "bytes": 120000,
    "sha256": "a84c1403819784751e5f257f9ca948a416f46fa843fcea7b9e137cff4f831e9c",
    "official_verified": true,
    "status": "ok"
  },
  {
    "dataset": "ptbxl",
    "path": "records500/19000/19572_hr.hea",
    "url": "https://physionet.org/files/ptb-xl/1.0.3/records500/19000/19572_hr.hea",
    "bytes": 604,
    "sha256": "f38d0152a95e1d3cb9e760b4085479780eb83c020a246d95aeb2f98804fca5f5",
    "official_verified": true,
    "status": "ok"
  },
  {
    "dataset": "plus",
    "path": "fiducial_points/ecgdeli/12000/12336_points_lead_V6.atr",
    "url": "https://physionet.org/files/ptb-xl-plus/1.0.1/fiducial_points/ecgdeli/12000/12336_points_lead_V6.atr",
    "bytes": 2304,
    "sha256": "0d17c0ef3966dad1f5a3ab52ba8d74e9b5c87c093f36ac8a4c46ddb453712b85",
    "official_verified": true,
    "status": "ok"
  },
  {
    "dataset": "plus",
    "path": "fiducial_points/ecgdeli/19000/19572_points_lead_V6.atr",
    "url": "https://physionet.org/files/ptb-xl-plus/1.0.1/fiducial_points/ecgdeli/19000/19572_points_lead_V6.atr",
    "bytes": 2098,
    "sha256": "bcf8fc54d75771662772bc25b6211ecdbc3a5104d4d528357e239b8c58c7067c",
    "official_verified": true,
    "status": "ok"
  },
  {
    "dataset": "plus",
    "path": "fiducial_points/ecgdeli/19000/19572_points_lead_V1.atr",
    "url": "https://physionet.org/files/ptb-xl-plus/1.0.1/fiducial_points/ecgdeli/19000/19572_points_lead_V1.atr",
    "bytes": 2098,
    "sha256": "08f5ca52ee4212fa9ddb0b2883c5fa35b84b9be72992f390b20dbd86881e62fa",
    "official_verified": true,
    "status": "ok"
  },
  {
    "dataset": "ptbxl",
    "path": "records500/06000/06098_hr.hea",
    "url": "https://physionet.org/files/ptb-xl/1.0.3/records500/06000/06098_hr.hea",
    "bytes": 620,
    "sha256": "485f6a5bd44cb1afe108185729b8ebcdfe63eff361a4a23b7f66dcf563b4444c",
    "official_verified": true,
    "status": "ok"
  },
  {
    "dataset": "ptbxl",
    "path": "records500/20000/20023_hr.dat",
    "url": "https://physionet.org/files/ptb-xl/1.0.3/records500/20000/20023_hr.dat",
    "bytes": 120000,
    "sha256": "8631d1396d766d274cf0de5868d535713ce279f4e9ff199dbd207307a1226910",
    "official_verified": true,
    "status": "ok"
  },
  {
    "dataset": "plus",
    "path": "fiducial_points/ecgdeli/12000/12336_points_lead_V1.atr",
    "url": "https://physionet.org/files/ptb-xl-plus/1.0.1/fiducial_points/ecgdeli/12000/12336_points_lead_V1.atr",
    "bytes": 2304,
    "sha256": "5369906601c4d2273a987b6933451e610b7b554c2a1f58b36e4bf306bc3adbd8",
    "official_verified": true,
    "status": "ok"
  },
  {
    "dataset": "ptbxl",
    "path": "records500/12000/12336_hr.dat",
    "url": "https://physionet.org/files/ptb-xl/1.0.3/records500/12000/12336_hr.dat",
    "bytes": 120000,
    "sha256": "f7e6d4a1ae20458aadef8f8b1398413e527354b57861cb606a2436f256f6904d",
    "official_verified": true,
    "status": "ok"
  },
  {
    "dataset": "plus",
    "path": "fiducial_points/ecgdeli/06000/06098_points_lead_V6.atr",
    "url": "https://physionet.org/files/ptb-xl-plus/1.0.1/fiducial_points/ecgdeli/06000/06098_points_lead_V6.atr",
    "bytes": 2922,
    "sha256": "4871bf87f2f982da63f412a11343fa7cd9ea440e332c267d55b584158faec8b2",
    "official_verified": true,
    "status": "ok"
  },
  {
    "dataset": "plus",
    "path": "fiducial_points/ecgdeli/06000/06098_points_lead_V1.atr",
    "url": "https://physionet.org/files/ptb-xl-plus/1.0.1/fiducial_points/ecgdeli/06000/06098_points_lead_V1.atr",
    "bytes": 2922,
    "sha256": "d40adc3a2e99a18db79921556f1b530f25ab116980aa63d944c8bf5801de82f5",
    "official_verified": true,
    "status": "ok"
  },
  {
    "dataset": "ptbxl",
    "path": "records500/18000/18708_hr.hea",
    "url": "https://physionet.org/files/ptb-xl/1.0.3/records500/18000/18708_hr.hea",
    "bytes": 604,
    "sha256": "f8a4d1e87f1d6392468bb87a47f6865a5fa059dccfdcfeb8c8c2e06ff3105854",
    "official_verified": true,
    "status": "ok"
  },
  {
    "dataset": "plus",
    "path": "fiducial_points/ecgdeli/18000/18708_points_lead_V1.atr",
    "url": "https://physionet.org/files/ptb-xl-plus/1.0.1/fiducial_points/ecgdeli/18000/18708_points_lead_V1.atr",
    "bytes": 2304,
    "sha256": "4e0330811f49bb0655ecee798c6d82611d699406e7bdfe9be7423809722a27ca",
    "official_verified": true,
    "status": "ok"
  },
  {
    "dataset": "ptbxl",
    "path": "records500/06000/06098_hr.dat",
    "url": "https://physionet.org/files/ptb-xl/1.0.3/records500/06000/06098_hr.dat",
    "bytes": 120000,
    "sha256": "17ec5a6954091def90417ff06e852e477170cecdc44504a81e12919ff6f85081",
    "official_verified": true,
    "status": "ok"
  },
  {
    "dataset": "ptbxl",
    "path": "records500/19000/19572_hr.dat",
    "url": "https://physionet.org/files/ptb-xl/1.0.3/records500/19000/19572_hr.dat",
    "bytes": 120000,
    "sha256": "62db16b9223ece7e98201abddac90a17c8aa0ad31c9d0e6d764ec9ea57fa7e82",
    "official_verified": true,
    "status": "ok"
  },
  {
    "dataset": "plus",
    "path": "fiducial_points/ecgdeli/18000/18708_points_lead_V6.atr",
    "url": "https://physionet.org/files/ptb-xl-plus/1.0.1/fiducial_points/ecgdeli/18000/18708_points_lead_V6.atr",
    "bytes": 2304,
    "sha256": "ca2cac1318066488f27b2ac2e345dc64ee22dcc85951a294cc7d95067c8fb6fc",
    "official_verified": true,
    "status": "ok"
  },
  {
    "dataset": "ptbxl",
    "path": "records500/18000/18708_hr.dat",
    "url": "https://physionet.org/files/ptb-xl/1.0.3/records500/18000/18708_hr.dat",
    "bytes": 120000,
    "sha256": "38555ee5f9e5028e1af9157fa05d415c13de00af727ab5568e37a5849fdfdfd0",
    "official_verified": true,
    "status": "ok"
  },
  {
    "dataset": "ptbxl",
    "path": "records500/14000/14775_hr.hea",
    "url": "https://physionet.org/files/ptb-xl/1.0.3/records500/14000/14775_hr.hea",
    "bytes": 608,
    "sha256": "330849d4040e8d80dc6211ac251afc25f5c0a2d24b21ca7c88c7c15d96f5592a",
    "official_verified": true,
    "status": "ok"
  },
  {
    "dataset": "ptbxl",
    "path": "records500/19000/19324_hr.hea",
    "url": "https://physionet.org/files/ptb-xl/1.0.3/records500/19000/19324_hr.hea",
    "bytes": 613,
    "sha256": "477f714e1f5f8e96098d6eb61fe5b88729142da1ad11f563ca861212f3a61705",
    "official_verified": true,
    "status": "ok"
  },
  {
    "dataset": "plus",
    "path": "fiducial_points/ecgdeli/14000/14775_points_lead_V1.atr",
    "url": "https://physionet.org/files/ptb-xl-plus/1.0.1/fiducial_points/ecgdeli/14000/14775_points_lead_V1.atr",
    "bytes": 2304,
    "sha256": "4d5d6e727dba606538f4aab8c1f5394e7941a769b8c384a45bed76ec3711d8c6",
    "official_verified": true,
    "status": "ok"
  },
  {
    "dataset": "plus",
    "path": "fiducial_points/ecgdeli/19000/19324_points_lead_V6.atr",
    "url": "https://physionet.org/files/ptb-xl-plus/1.0.1/fiducial_points/ecgdeli/19000/19324_points_lead_V6.atr",
    "bytes": 2304,
    "sha256": "303d9666633a146cd44d5526a521434188cae4100052dc5242ddbd6ee21235e9",
    "official_verified": true,
    "status": "ok"
  },
  {
    "dataset": "plus",
    "path": "fiducial_points/ecgdeli/19000/19324_points_lead_V1.atr",
    "url": "https://physionet.org/files/ptb-xl-plus/1.0.1/fiducial_points/ecgdeli/19000/19324_points_lead_V1.atr",
    "bytes": 2304,
    "sha256": "e3801606076083248665c84132a9719b00056e7eac67b8b85cca89267556bf89",
    "official_verified": true,
    "status": "ok"
  },
  {
    "dataset": "plus",
    "path": "fiducial_points/ecgdeli/14000/14775_points_lead_V6.atr",
    "url": "https://physionet.org/files/ptb-xl-plus/1.0.1/fiducial_points/ecgdeli/14000/14775_points_lead_V6.atr",
    "bytes": 2304,
    "sha256": "c8fce76ce42fb00c157ad693777bd89490eb9054082184a99361b0dedfd14ffd",
    "official_verified": true,
    "status": "ok"
  },
  {
    "dataset": "plus",
    "path": "fiducial_points/ecgdeli/02000/02281_points_lead_V6.atr",
    "url": "https://physionet.org/files/ptb-xl-plus/1.0.1/fiducial_points/ecgdeli/02000/02281_points_lead_V6.atr",
    "bytes": 2304,
    "sha256": "3ff78b55d90dab82d2b5dbd3e5615a70335d07398a76eaf1c1c8ec2996c57bcd",
    "official_verified": true,
    "status": "ok"
  },
  {
    "dataset": "ptbxl",
    "path": "records500/14000/14775_hr.dat",
    "url": "https://physionet.org/files/ptb-xl/1.0.3/records500/14000/14775_hr.dat",
    "bytes": 120000,
    "sha256": "79f352caa88758b2562fc8a09b8068cdc1bd019272bf4776802172bb30fd26eb",
    "official_verified": true,
    "status": "ok"
  },
  {
    "dataset": "ptbxl",
    "path": "records500/02000/02281_hr.hea",
    "url": "https://physionet.org/files/ptb-xl/1.0.3/records500/02000/02281_hr.hea",
    "bytes": 617,
    "sha256": "dc05447e6d8ac5ab087628e3e454cd0293f8632d9b4308660831baed3005231c",
    "official_verified": true,
    "status": "ok"
  },
  {
    "dataset": "ptbxl",
    "path": "records500/02000/02281_hr.dat",
    "url": "https://physionet.org/files/ptb-xl/1.0.3/records500/02000/02281_hr.dat",
    "bytes": 120000,
    "sha256": "68fbef4a7baef555b2f51b5b4373316fb206ad138be0c967e0001074776344a3",
    "official_verified": true,
    "status": "ok"
  },
  {
    "dataset": "plus",
    "path": "fiducial_points/ecgdeli/02000/02281_points_lead_V1.atr",
    "url": "https://physionet.org/files/ptb-xl-plus/1.0.1/fiducial_points/ecgdeli/02000/02281_points_lead_V1.atr",
    "bytes": 2304,
    "sha256": "a3f68ea468ba59936459b90a0ebec16a965592168d1e4795d02310d66835a01d",
    "official_verified": true,
    "status": "ok"
  },
  {
    "dataset": "ptbxl",
    "path": "records500/19000/19324_hr.dat",
    "url": "https://physionet.org/files/ptb-xl/1.0.3/records500/19000/19324_hr.dat",
    "bytes": 120000,
    "sha256": "a2482e83ffd458dcc1fef401988716165accca561cebb950e2cb0847c33218d7",
    "official_verified": true,
    "status": "ok"
  },
  {
    "dataset": "plus",
    "path": "fiducial_points/ecgdeli/08000/08777_points_lead_V6.atr",
    "url": "https://physionet.org/files/ptb-xl-plus/1.0.1/fiducial_points/ecgdeli/08000/08777_points_lead_V6.atr",
    "bytes": 2098,
    "sha256": "b6b7eb4431758948066b3876fba6463261e5d3c6f8b4ea01c3a79c181a049c97",
    "official_verified": true,
    "status": "ok"
  },
  {
    "dataset": "ptbxl",
    "path": "records500/08000/08777_hr.hea",
    "url": "https://physionet.org/files/ptb-xl/1.0.3/records500/08000/08777_hr.hea",
    "bytes": 606,
    "sha256": "52f7925d058abab0c1f73c1cee6542905d08a02812aa077a8b2651eed47d89e8",
    "official_verified": true,
    "status": "ok"
  },
  {
    "dataset": "ptbxl",
    "path": "records500/08000/08777_hr.dat",
    "url": "https://physionet.org/files/ptb-xl/1.0.3/records500/08000/08777_hr.dat",
    "bytes": 120000,
    "sha256": "8be035d47c8984cf10881df2c635fb02b7e93c2b601436daf0b04202a5a1a1a7",
    "official_verified": true,
    "status": "ok"
  },
  {
    "dataset": "ptbxl",
    "path": "records500/11000/11441_hr.hea",
    "url": "https://physionet.org/files/ptb-xl/1.0.3/records500/11000/11441_hr.hea",
    "bytes": 617,
    "sha256": "973038e582ca8d6f78d7a15cce5436b6186593f7d24e9cbd613990d4a09739d6",
    "official_verified": true,
    "status": "ok"
  },
  {
    "dataset": "plus",
    "path": "fiducial_points/ecgdeli/08000/08777_points_lead_V1.atr",
    "url": "https://physionet.org/files/ptb-xl-plus/1.0.1/fiducial_points/ecgdeli/08000/08777_points_lead_V1.atr",
    "bytes": 2098,
    "sha256": "5a9e016d8b93ef2d83615e27ca878afa25957260458ec6f16aa1f2cf647d001e",
    "official_verified": true,
    "status": "ok"
  },
  {
    "dataset": "plus",
    "path": "fiducial_points/ecgdeli/11000/11441_points_lead_V6.atr",
    "url": "https://physionet.org/files/ptb-xl-plus/1.0.1/fiducial_points/ecgdeli/11000/11441_points_lead_V6.atr",
    "bytes": 2510,
    "sha256": "17acf6c7290e5b982c6f58795c7ed7a3e9e032f5a62e6d48c6ac88e52b2550fd",
    "official_verified": true,
    "status": "ok"
  },
  {
    "dataset": "ptbxl",
    "path": "records500/14000/14805_hr.hea",
    "url": "https://physionet.org/files/ptb-xl/1.0.3/records500/14000/14805_hr.hea",
    "bytes": 611,
    "sha256": "3e7ed86899dd6aa0235a65ebbf1217752b2e80fbf906963d2c6c6a79f8403a06",
    "official_verified": true,
    "status": "ok"
  },
  {
    "dataset": "plus",
    "path": "fiducial_points/ecgdeli/14000/14805_points_lead_V6.atr",
    "url": "https://physionet.org/files/ptb-xl-plus/1.0.1/fiducial_points/ecgdeli/14000/14805_points_lead_V6.atr",
    "bytes": 1686,
    "sha256": "e249b02311eeeef37476965ea96089c0c472d03705ea47cc81708062219a8caf",
    "official_verified": true,
    "status": "ok"
  },
  {
    "dataset": "ptbxl",
    "path": "records500/18000/18592_hr.hea",
    "url": "https://physionet.org/files/ptb-xl/1.0.3/records500/18000/18592_hr.hea",
    "bytes": 605,
    "sha256": "bb469929dfb8165dda4df1a1db43f91cda27ff26fbae7e4b909bb64a6088d743",
    "official_verified": true,
    "status": "ok"
  },
  {
    "dataset": "plus",
    "path": "fiducial_points/ecgdeli/14000/14805_points_lead_V1.atr",
    "url": "https://physionet.org/files/ptb-xl-plus/1.0.1/fiducial_points/ecgdeli/14000/14805_points_lead_V1.atr",
    "bytes": 1686,
    "sha256": "48675721eb4c092d647822d0a9d9c3684b5b6cc7b9546a0f33309ea6aceee14b",
    "official_verified": true,
    "status": "ok"
  },
  {
    "dataset": "plus",
    "path": "fiducial_points/ecgdeli/18000/18592_points_lead_V1.atr",
    "url": "https://physionet.org/files/ptb-xl-plus/1.0.1/fiducial_points/ecgdeli/18000/18592_points_lead_V1.atr",
    "bytes": 3540,
    "sha256": "0a8a5028ab8f7bd1a9d3ef09ffb2dfaafecd4667a499e2138ca149f2a9c17f50",
    "official_verified": true,
    "status": "ok"
  },
  {
    "dataset": "plus",
    "path": "fiducial_points/ecgdeli/18000/18592_points_lead_V6.atr",
    "url": "https://physionet.org/files/ptb-xl-plus/1.0.1/fiducial_points/ecgdeli/18000/18592_points_lead_V6.atr",
    "bytes": 3540,
    "sha256": "1aa91dba216d540ef75f0965420083efe979118e3641b8e28b7d765ff1987976",
    "official_verified": true,
    "status": "ok"
  },
  {
    "dataset": "plus",
    "path": "fiducial_points/ecgdeli/11000/11533_points_lead_V1.atr",
    "url": "https://physionet.org/files/ptb-xl-plus/1.0.1/fiducial_points/ecgdeli/11000/11533_points_lead_V1.atr",
    "bytes": 2098,
    "sha256": "13b03332abc2bb18853308aa54af50771fcf9a2f8aa61732af1937c0b3778f1b",
    "official_verified": true,
    "status": "ok"
  },
  {
    "dataset": "ptbxl",
    "path": "records500/11000/11533_hr.hea",
    "url": "https://physionet.org/files/ptb-xl/1.0.3/records500/11000/11533_hr.hea",
    "bytes": 611,
    "sha256": "53016e95f9b7c7a1c73835de53009ae9c1ad687499440558b66fe44baf5decfb",
    "official_verified": true,
    "status": "ok"
  },
  {
    "dataset": "plus",
    "path": "fiducial_points/ecgdeli/11000/11441_points_lead_V1.atr",
    "url": "https://physionet.org/files/ptb-xl-plus/1.0.1/fiducial_points/ecgdeli/11000/11441_points_lead_V1.atr",
    "bytes": 2510,
    "sha256": "6e94f6753f1ccb861798949508ab8719d96eb513944b16df37a46d54cc03bc65",
    "official_verified": true,
    "status": "ok"
  },
  {
    "dataset": "plus",
    "path": "fiducial_points/ecgdeli/11000/11533_points_lead_V6.atr",
    "url": "https://physionet.org/files/ptb-xl-plus/1.0.1/fiducial_points/ecgdeli/11000/11533_points_lead_V6.atr",
    "bytes": 2098,
    "sha256": "bcde19a0a47c63e1a25112110d68b49a185bf20c4ebbe54ff5e41c0a205ca782",
    "official_verified": true,
    "status": "ok"
  },
  {
    "dataset": "ptbxl",
    "path": "records500/08000/08688_hr.hea",
    "url": "https://physionet.org/files/ptb-xl/1.0.3/records500/08000/08688_hr.hea",
    "bytes": 607,
    "sha256": "ab894ef5db81dd6f77b6a1380aa312499b25cd034e0ae220efe1b68d0a1e9180",
    "official_verified": true,
    "status": "ok"
  },
  {
    "dataset": "plus",
    "path": "fiducial_points/ecgdeli/08000/08688_points_lead_V1.atr",
    "url": "https://physionet.org/files/ptb-xl-plus/1.0.1/fiducial_points/ecgdeli/08000/08688_points_lead_V1.atr",
    "bytes": 3334,
    "sha256": "0b8da34a64c4466adfdc11d4b52d7198fc2154ffd30f638ba63957ec9c07b6b1",
    "official_verified": true,
    "status": "ok"
  },
  {
    "dataset": "ptbxl",
    "path": "records500/18000/18592_hr.dat",
    "url": "https://physionet.org/files/ptb-xl/1.0.3/records500/18000/18592_hr.dat",
    "bytes": 120000,
    "sha256": "8c21aa1a6932b7c516980bb236254e27adfa21f6475bc273809d764c3acf1ccb",
    "official_verified": true,
    "status": "ok"
  },
  {
    "dataset": "ptbxl",
    "path": "records500/11000/11441_hr.dat",
    "url": "https://physionet.org/files/ptb-xl/1.0.3/records500/11000/11441_hr.dat",
    "bytes": 120000,
    "sha256": "e4801e853a6096fcdb93431bbf02be20155c9605cc5489ae07ebf9b9f7277198",
    "official_verified": true,
    "status": "ok"
  },
  {
    "dataset": "ptbxl",
    "path": "records500/14000/14805_hr.dat",
    "url": "https://physionet.org/files/ptb-xl/1.0.3/records500/14000/14805_hr.dat",
    "bytes": 120000,
    "sha256": "c72bbfdac1029af2689e538ddb20c3333e0364227d40713b5f3b0640596bf466",
    "official_verified": true,
    "status": "ok"
  },
  {
    "dataset": "ptbxl",
    "path": "records500/06000/06852_hr.hea",
    "url": "https://physionet.org/files/ptb-xl/1.0.3/records500/06000/06852_hr.hea",
    "bytes": 618,
    "sha256": "7159e855514b1f49eefb61a46e3bd423d07198f92286fe6fa2e9f08e1fde4f27",
    "official_verified": true,
    "status": "ok"
  },
  {
    "dataset": "ptbxl",
    "path": "records500/08000/08688_hr.dat",
    "url": "https://physionet.org/files/ptb-xl/1.0.3/records500/08000/08688_hr.dat",
    "bytes": 120000,
    "sha256": "3a4cc1f91f6905a923054d25318adec9da19183bc9a98baf9458df19d3cc1b97",
    "official_verified": true,
    "status": "ok"
  },
  {
    "dataset": "plus",
    "path": "fiducial_points/ecgdeli/08000/08688_points_lead_V6.atr",
    "url": "https://physionet.org/files/ptb-xl-plus/1.0.1/fiducial_points/ecgdeli/08000/08688_points_lead_V6.atr",
    "bytes": 3334,
    "sha256": "99def25b39a775d4154bcd891fb4c4058f1a45015b63179ec8f3dc58263df818",
    "official_verified": true,
    "status": "ok"
  },
  {
    "dataset": "ptbxl",
    "path": "records500/11000/11533_hr.dat",
    "url": "https://physionet.org/files/ptb-xl/1.0.3/records500/11000/11533_hr.dat",
    "bytes": 120000,
    "sha256": "e7223e621052e356b01bab2fdf5e825ccb5543efd45c88a3932bfec74818b2c3",
    "official_verified": true,
    "status": "ok"
  },
  {
    "dataset": "plus",
    "path": "fiducial_points/ecgdeli/06000/06852_points_lead_V6.atr",
    "url": "https://physionet.org/files/ptb-xl-plus/1.0.1/fiducial_points/ecgdeli/06000/06852_points_lead_V6.atr",
    "bytes": 1892,
    "sha256": "e537d5b390ee8bb38d5200cc992a3dfaa7477f0ab4d46a0dde84eccf6c83a6a3",
    "official_verified": true,
    "status": "ok"
  },
  {
    "dataset": "plus",
    "path": "fiducial_points/ecgdeli/06000/06381_points_lead_V1.atr",
    "url": "https://physionet.org/files/ptb-xl-plus/1.0.1/fiducial_points/ecgdeli/06000/06381_points_lead_V1.atr",
    "bytes": 1892,
    "sha256": "ca06943c85ff6d94d410927a5c6a5d3416dbea5b63b5c4aa7148b68987313735",
    "official_verified": true,
    "status": "ok"
  },
  {
    "dataset": "plus",
    "path": "fiducial_points/ecgdeli/06000/06852_points_lead_V1.atr",
    "url": "https://physionet.org/files/ptb-xl-plus/1.0.1/fiducial_points/ecgdeli/06000/06852_points_lead_V1.atr",
    "bytes": 1892,
    "sha256": "dc9a85b38f352adab92c897140abde5445e4825a8364b4afc30a4f6c6053fabc",
    "official_verified": true,
    "status": "ok"
  },
  {
    "dataset": "ptbxl",
    "path": "records500/06000/06381_hr.hea",
    "url": "https://physionet.org/files/ptb-xl/1.0.3/records500/06000/06381_hr.hea",
    "bytes": 612,
    "sha256": "1c7d6b3d7ccc9f7715144350d172ceb41ca1be5b86b9cb382d4d3557be42c575",
    "official_verified": true,
    "status": "ok"
  },
  {
    "dataset": "ptbxl",
    "path": "records500/06000/06852_hr.dat",
    "url": "https://physionet.org/files/ptb-xl/1.0.3/records500/06000/06852_hr.dat",
    "bytes": 120000,
    "sha256": "df61a20367a77c030527b49d6f7e5f4867a12bad1e967fea0c8dcda768f4e570",
    "official_verified": true,
    "status": "ok"
  },
  {
    "dataset": "ptbxl",
    "path": "records500/19000/19701_hr.hea",
    "url": "https://physionet.org/files/ptb-xl/1.0.3/records500/19000/19701_hr.hea",
    "bytes": 607,
    "sha256": "147fb1e3819adaf36852537f559e3ae379f698d0b1e60de0e944d5235f707f1c",
    "official_verified": true,
    "status": "ok"
  },
  {
    "dataset": "plus",
    "path": "fiducial_points/ecgdeli/19000/19701_points_lead_V1.atr",
    "url": "https://physionet.org/files/ptb-xl-plus/1.0.1/fiducial_points/ecgdeli/19000/19701_points_lead_V1.atr",
    "bytes": 2716,
    "sha256": "98bbad12dbf4ee0b5569d782e6bf303dace4b755d7dae56e33e9db026495b4ae",
    "official_verified": true,
    "status": "ok"
  },
  {
    "dataset": "plus",
    "path": "fiducial_points/ecgdeli/06000/06381_points_lead_V6.atr",
    "url": "https://physionet.org/files/ptb-xl-plus/1.0.1/fiducial_points/ecgdeli/06000/06381_points_lead_V6.atr",
    "bytes": 1892,
    "sha256": "6c416d1237a865bd8d817e028bcaec954e627f94882895e5a8d4a9c39710b116",
    "official_verified": true,
    "status": "ok"
  },
  {
    "dataset": "ptbxl",
    "path": "records500/06000/06381_hr.dat",
    "url": "https://physionet.org/files/ptb-xl/1.0.3/records500/06000/06381_hr.dat",
    "bytes": 120000,
    "sha256": "c802950891c4ff888e24fa9436f6d673c9a2d8c2496d085a8bb88b42df4e3f8b",
    "official_verified": true,
    "status": "ok"
  },
  {
    "dataset": "plus",
    "path": "fiducial_points/ecgdeli/19000/19701_points_lead_V6.atr",
    "url": "https://physionet.org/files/ptb-xl-plus/1.0.1/fiducial_points/ecgdeli/19000/19701_points_lead_V6.atr",
    "bytes": 2716,
    "sha256": "a33875455b4ff015ab5a1870b5e72b514bc4fc817dbb1acd18146f490e1987e3",
    "official_verified": true,
    "status": "ok"
  },
  {
    "dataset": "ptbxl",
    "path": "records500/19000/19701_hr.dat",
    "url": "https://physionet.org/files/ptb-xl/1.0.3/records500/19000/19701_hr.dat",
    "bytes": 120000,
    "sha256": "68ef2050a60ca82aff9299876ce57d70250e5184206604799ceab688d01acff2",
    "official_verified": true,
    "status": "ok"
  },
  {
    "dataset": "ptbxl",
    "path": "records500/00000/00448_hr.hea",
    "url": "https://physionet.org/files/ptb-xl/1.0.3/records500/00000/00448_hr.hea",
    "bytes": 608,
    "sha256": "38895a814f573eb6ce7959ceffbde3b7c04f65f70d7e58e53c50130dfa014faa",
    "official_verified": true,
    "status": "ok"
  },
  {
    "dataset": "plus",
    "path": "fiducial_points/ecgdeli/00000/00448_points_lead_V1.atr",
    "url": "https://physionet.org/files/ptb-xl-plus/1.0.1/fiducial_points/ecgdeli/00000/00448_points_lead_V1.atr",
    "bytes": 2510,
    "sha256": "092fc76578ac2fe6a33601c6cc5de2dd0d29f98e2717ed103792759c2187a136",
    "official_verified": true,
    "status": "ok"
  },
  {
    "dataset": "ptbxl",
    "path": "records500/00000/00448_hr.dat",
    "url": "https://physionet.org/files/ptb-xl/1.0.3/records500/00000/00448_hr.dat",
    "bytes": 120000,
    "sha256": "46f42488736d5b82dbd5feaef93ee1ca16739dcf414a43f6fc37afd683fe578a",
    "official_verified": true,
    "status": "ok"
  },
  {
    "dataset": "ptbxl",
    "path": "records500/10000/10268_hr.hea",
    "url": "https://physionet.org/files/ptb-xl/1.0.3/records500/10000/10268_hr.hea",
    "bytes": 598,
    "sha256": "8ec6981910ede5223824081637347bbbcc6b21b7b2ac5c0bf69c0176cb9f5457",
    "official_verified": true,
    "status": "ok"
  },
  {
    "dataset": "plus",
    "path": "fiducial_points/ecgdeli/00000/00448_points_lead_V6.atr",
    "url": "https://physionet.org/files/ptb-xl-plus/1.0.1/fiducial_points/ecgdeli/00000/00448_points_lead_V6.atr",
    "bytes": 2510,
    "sha256": "ef8cf8d08de16f70e6a8731c749d2b42f5149c5922d2b815381c30cf814c209b",
    "official_verified": true,
    "status": "ok"
  },
  {
    "dataset": "ptbxl",
    "path": "records500/10000/10268_hr.dat",
    "url": "https://physionet.org/files/ptb-xl/1.0.3/records500/10000/10268_hr.dat",
    "bytes": 120000,
    "sha256": "e49f54c41300384805534479eb539473fee007c7739d353aaaf32eb5317aebae",
    "official_verified": true,
    "status": "ok"
  },
  {
    "dataset": "plus",
    "path": "fiducial_points/ecgdeli/10000/10268_points_lead_V1.atr",
    "url": "https://physionet.org/files/ptb-xl-plus/1.0.1/fiducial_points/ecgdeli/10000/10268_points_lead_V1.atr",
    "bytes": 2304,
    "sha256": "5fcb06a84dc5133080df2e7783ef044fadf49ca9027b7b8df01a7a2358a89450",
    "official_verified": true,
    "status": "ok"
  },
  {
    "dataset": "ptbxl",
    "path": "records500/04000/04508_hr.hea",
    "url": "https://physionet.org/files/ptb-xl/1.0.3/records500/04000/04508_hr.hea",
    "bytes": 604,
    "sha256": "d1b855758ab27c233e4ce6f0a30f02c52e416a4af0d4a27d5e471abb75cdfb9a",
    "official_verified": true,
    "status": "ok"
  },
  {
    "dataset": "plus",
    "path": "fiducial_points/ecgdeli/10000/10268_points_lead_V6.atr",
    "url": "https://physionet.org/files/ptb-xl-plus/1.0.1/fiducial_points/ecgdeli/10000/10268_points_lead_V6.atr",
    "bytes": 2304,
    "sha256": "26fd6b2ef02d52ced587a28279661efbdf585dd9b798fbe1563f388f65c73027",
    "official_verified": true,
    "status": "ok"
  },
  {
    "dataset": "plus",
    "path": "fiducial_points/ecgdeli/04000/04508_points_lead_V6.atr",
    "url": "https://physionet.org/files/ptb-xl-plus/1.0.1/fiducial_points/ecgdeli/04000/04508_points_lead_V6.atr",
    "bytes": 2716,
    "sha256": "556f830d0288bd6b0091abcad5f2d28da79cbc3fb0afb3969e9c94506eac1e7c",
    "official_verified": true,
    "status": "ok"
  },
  {
    "dataset": "plus",
    "path": "fiducial_points/ecgdeli/04000/04508_points_lead_V1.atr",
    "url": "https://physionet.org/files/ptb-xl-plus/1.0.1/fiducial_points/ecgdeli/04000/04508_points_lead_V1.atr",
    "bytes": 2716,
    "sha256": "6de7b9144242d963470fe3dad8bab903b32483f17b15632a1920b83ab9253de2",
    "official_verified": true,
    "status": "ok"
  },
  {
    "dataset": "ptbxl",
    "path": "records500/21000/21148_hr.hea",
    "url": "https://physionet.org/files/ptb-xl/1.0.3/records500/21000/21148_hr.hea",
    "bytes": 610,
    "sha256": "c4b66772b27d1e88053f2e0e2a54c5abc50b8acb8b1b0816d91ffab87f3fb926",
    "official_verified": true,
    "status": "ok"
  },
  {
    "dataset": "ptbxl",
    "path": "records500/21000/21148_hr.dat",
    "url": "https://physionet.org/files/ptb-xl/1.0.3/records500/21000/21148_hr.dat",
    "bytes": 120000,
    "sha256": "6607b1ba89d0bf81b9cb55fb8ef4a835ced7ff0ecb4d060b139d67724359da96",
    "official_verified": true,
    "status": "ok"
  },
  {
    "dataset": "plus",
    "path": "fiducial_points/ecgdeli/21000/21148_points_lead_V1.atr",
    "url": "https://physionet.org/files/ptb-xl-plus/1.0.1/fiducial_points/ecgdeli/21000/21148_points_lead_V1.atr",
    "bytes": 2098,
    "sha256": "06c597e5ac99dcf6c68f5eb3bdfa75a80caaabf430ebc55d40e90022c7b145a3",
    "official_verified": true,
    "status": "ok"
  },
  {
    "dataset": "plus",
    "path": "fiducial_points/ecgdeli/21000/21148_points_lead_V6.atr",
    "url": "https://physionet.org/files/ptb-xl-plus/1.0.1/fiducial_points/ecgdeli/21000/21148_points_lead_V6.atr",
    "bytes": 2098,
    "sha256": "aaeb5876d62b606a63883863ce79336de64563e247f81c2ec03b6b48c50e92d7",
    "official_verified": true,
    "status": "ok"
  },
  {
    "dataset": "ptbxl",
    "path": "records500/04000/04508_hr.dat",
    "url": "https://physionet.org/files/ptb-xl/1.0.3/records500/04000/04508_hr.dat",
    "bytes": 120000,
    "sha256": "82cf18c0dacb199b904dc56bf50827532a3b0599b526637c98ef476cf6762879",
    "official_verified": true,
    "status": "ok"
  },
  {
    "dataset": "plus",
    "path": "fiducial_points/ecgdeli/20000/20288_points_lead_V1.atr",
    "url": "https://physionet.org/files/ptb-xl-plus/1.0.1/fiducial_points/ecgdeli/20000/20288_points_lead_V1.atr",
    "bytes": 2510,
    "sha256": "1a5471b5185f1bf07a060fc97853fc042d902d06b3b8170f5bd653af04a976e0",
    "official_verified": true,
    "status": "ok"
  },
  {
    "dataset": "plus",
    "path": "fiducial_points/ecgdeli/20000/20288_points_lead_V6.atr",
    "url": "https://physionet.org/files/ptb-xl-plus/1.0.1/fiducial_points/ecgdeli/20000/20288_points_lead_V6.atr",
    "bytes": 2510,
    "sha256": "71c3a216eec058b4d007e99571b229ae5f60f7cd8e95b5b96b15d45eb1e36183",
    "official_verified": true,
    "status": "ok"
  },
  {
    "dataset": "ptbxl",
    "path": "records500/20000/20288_hr.hea",
    "url": "https://physionet.org/files/ptb-xl/1.0.3/records500/20000/20288_hr.hea",
    "bytes": 609,
    "sha256": "ba9b2025d23419535d5adcbfd52534748548a9e1e50e8824bfb043bedd8806ad",
    "official_verified": true,
    "status": "ok"
  },
  {
    "dataset": "ptbxl",
    "path": "records500/08000/08224_hr.hea",
    "url": "https://physionet.org/files/ptb-xl/1.0.3/records500/08000/08224_hr.hea",
    "bytes": 607,
    "sha256": "f8853ee493755d5276b8114c0f895714cd6064ecdf2562af5ac4c0dc17fc0238",
    "official_verified": true,
    "status": "ok"
  },
  {
    "dataset": "ptbxl",
    "path": "records500/20000/20288_hr.dat",
    "url": "https://physionet.org/files/ptb-xl/1.0.3/records500/20000/20288_hr.dat",
    "bytes": 120000,
    "sha256": "11ceb2c5633d3b25cdd50dd7d391b0a467344231dd4a3db79a068576cc5c1bf0",
    "official_verified": true,
    "status": "ok"
  },
  {
    "dataset": "plus",
    "path": "fiducial_points/ecgdeli/08000/08224_points_lead_V1.atr",
    "url": "https://physionet.org/files/ptb-xl-plus/1.0.1/fiducial_points/ecgdeli/08000/08224_points_lead_V1.atr",
    "bytes": 2098,
    "sha256": "2e6c5f1bde16178475ffd12df38abf585bb4f3ba22caf46ad10a279834d5a116",
    "official_verified": true,
    "status": "ok"
  },
  {
    "dataset": "plus",
    "path": "fiducial_points/ecgdeli/08000/08224_points_lead_V6.atr",
    "url": "https://physionet.org/files/ptb-xl-plus/1.0.1/fiducial_points/ecgdeli/08000/08224_points_lead_V6.atr",
    "bytes": 2098,
    "sha256": "fca09850a0961ea05f9a9b96cdbe8da5f125d8adc683f48c4a398afd4aa46eaa",
    "official_verified": true,
    "status": "ok"
  },
  {
    "dataset": "ptbxl",
    "path": "records500/11000/11010_hr.hea",
    "url": "https://physionet.org/files/ptb-xl/1.0.3/records500/11000/11010_hr.hea",
    "bytes": 598,
    "sha256": "834d0de300bb9ef1a1591b658af9878482f661cf502c68eec27496b5813e730b",
    "official_verified": true,
    "status": "ok"
  },
  {
    "dataset": "ptbxl",
    "path": "records500/08000/08224_hr.dat",
    "url": "https://physionet.org/files/ptb-xl/1.0.3/records500/08000/08224_hr.dat",
    "bytes": 120000,
    "sha256": "556dcbd4a5ea22fd8e3da9bb1284f55daebf696fe27d63b8890cd67dbb1b182c",
    "official_verified": true,
    "status": "ok"
  },
  {
    "dataset": "plus",
    "path": "fiducial_points/ecgdeli/11000/11010_points_lead_V1.atr",
    "url": "https://physionet.org/files/ptb-xl-plus/1.0.1/fiducial_points/ecgdeli/11000/11010_points_lead_V1.atr",
    "bytes": 1892,
    "sha256": "5ba72b0541490847952af58e624657886fdc1259987d9acc0ad4c16ac728259c",
    "official_verified": true,
    "status": "ok"
  },
  {
    "dataset": "ptbxl",
    "path": "records500/07000/07069_hr.hea",
    "url": "https://physionet.org/files/ptb-xl/1.0.3/records500/07000/07069_hr.hea",
    "bytes": 608,
    "sha256": "f749c7607e03a71085a2accd69648981291dad5c5353a54e27597f17cebd32d9",
    "official_verified": true,
    "status": "ok"
  },
  {
    "dataset": "plus",
    "path": "fiducial_points/ecgdeli/11000/11010_points_lead_V6.atr",
    "url": "https://physionet.org/files/ptb-xl-plus/1.0.1/fiducial_points/ecgdeli/11000/11010_points_lead_V6.atr",
    "bytes": 1892,
    "sha256": "271f360ec2704c25cc1b6fd7ffb5f89a26f894afa5dc103223bcd9761684afce",
    "official_verified": true,
    "status": "ok"
  },
  {
    "dataset": "ptbxl",
    "path": "records500/11000/11010_hr.dat",
    "url": "https://physionet.org/files/ptb-xl/1.0.3/records500/11000/11010_hr.dat",
    "bytes": 120000,
    "sha256": "b720ec0208f77a033699a2ac8af60fb828e01e73186e8f782f37b2eb76c797e6",
    "official_verified": true,
    "status": "ok"
  },
  {
    "dataset": "plus",
    "path": "fiducial_points/ecgdeli/07000/07069_points_lead_V1.atr",
    "url": "https://physionet.org/files/ptb-xl-plus/1.0.1/fiducial_points/ecgdeli/07000/07069_points_lead_V1.atr",
    "bytes": 2304,
    "sha256": "4e0a6a0cf88524de47e786b965b60ec9b9f6a28644015f2b9e2967529a520aff",
    "official_verified": true,
    "status": "ok"
  },
  {
    "dataset": "ptbxl",
    "path": "records500/03000/03632_hr.hea",
    "url": "https://physionet.org/files/ptb-xl/1.0.3/records500/03000/03632_hr.hea",
    "bytes": 611,
    "sha256": "fea5bacc51836e15cae73ee391de0328e9707d6241160a281f54e0f4306cd562",
    "official_verified": true,
    "status": "ok"
  },
  {
    "dataset": "plus",
    "path": "fiducial_points/ecgdeli/07000/07069_points_lead_V6.atr",
    "url": "https://physionet.org/files/ptb-xl-plus/1.0.1/fiducial_points/ecgdeli/07000/07069_points_lead_V6.atr",
    "bytes": 2304,
    "sha256": "89a8bb19df13afdb245daaf535817836b28df8a03f15f2160238003b21f6ef67",
    "official_verified": true,
    "status": "ok"
  },
  {
    "dataset": "ptbxl",
    "path": "records500/07000/07069_hr.dat",
    "url": "https://physionet.org/files/ptb-xl/1.0.3/records500/07000/07069_hr.dat",
    "bytes": 120000,
    "sha256": "5a28de4f12cb24109fce939554c75f08c256951377ce6827e04b0a74bfd2db6d",
    "official_verified": true,
    "status": "ok"
  },
  {
    "dataset": "ptbxl",
    "path": "records500/03000/03632_hr.dat",
    "url": "https://physionet.org/files/ptb-xl/1.0.3/records500/03000/03632_hr.dat",
    "bytes": 120000,
    "sha256": "6f729fd893275fa7d6de555930cfdb23c11d1f2da44d4efc05e6cbb1d0521811",
    "official_verified": true,
    "status": "ok"
  },
  {
    "dataset": "plus",
    "path": "fiducial_points/ecgdeli/03000/03632_points_lead_V6.atr",
    "url": "https://physionet.org/files/ptb-xl-plus/1.0.1/fiducial_points/ecgdeli/03000/03632_points_lead_V6.atr",
    "bytes": 2716,
    "sha256": "948f8268ca8bd01de7a77d8b72993362ffd631c27b567cda0ab0bf549c9be707",
    "official_verified": true,
    "status": "ok"
  },
  {
    "dataset": "plus",
    "path": "fiducial_points/ecgdeli/13000/13712_points_lead_V1.atr",
    "url": "https://physionet.org/files/ptb-xl-plus/1.0.1/fiducial_points/ecgdeli/13000/13712_points_lead_V1.atr",
    "bytes": 2510,
    "sha256": "cfa3a009b77e5542167da62f03a14a6d215857ebc94013397fab334f4ba7ac12",
    "official_verified": true,
    "status": "ok"
  },
  {
    "dataset": "plus",
    "path": "fiducial_points/ecgdeli/13000/13712_points_lead_V6.atr",
    "url": "https://physionet.org/files/ptb-xl-plus/1.0.1/fiducial_points/ecgdeli/13000/13712_points_lead_V6.atr",
    "bytes": 2510,
    "sha256": "6e9252901874ee7becd1478a21a5e4cf571e1a15c1e879c6424313af7da2abfc",
    "official_verified": true,
    "status": "ok"
  },
  {
    "dataset": "ptbxl",
    "path": "records500/15000/15487_hr.hea",
    "url": "https://physionet.org/files/ptb-xl/1.0.3/records500/15000/15487_hr.hea",
    "bytes": 611,
    "sha256": "bda5bb7118472991b85b091eece58b1996d285ce85369dda148e83d09756f85d",
    "official_verified": true,
    "status": "ok"
  },
  {
    "dataset": "ptbxl",
    "path": "records500/13000/13712_hr.dat",
    "url": "https://physionet.org/files/ptb-xl/1.0.3/records500/13000/13712_hr.dat",
    "bytes": 120000,
    "sha256": "336ecbd4b00a464fcbfa70e8df9097430b69c473f1aff8149c4534eee6771c0c",
    "official_verified": true,
    "status": "ok"
  },
  {
    "dataset": "plus",
    "path": "fiducial_points/ecgdeli/03000/03632_points_lead_V1.atr",
    "url": "https://physionet.org/files/ptb-xl-plus/1.0.1/fiducial_points/ecgdeli/03000/03632_points_lead_V1.atr",
    "bytes": 2716,
    "sha256": "41cd80ecffdc0c2c12b44ca49cefba9c03baea9380c48cd666cd96035f61de7f",
    "official_verified": true,
    "status": "ok"
  },
  {
    "dataset": "plus",
    "path": "fiducial_points/ecgdeli/15000/15487_points_lead_V1.atr",
    "url": "https://physionet.org/files/ptb-xl-plus/1.0.1/fiducial_points/ecgdeli/15000/15487_points_lead_V1.atr",
    "bytes": 1686,
    "sha256": "b77e940bf87ff999c96e5ee7a1013785793fb97ba6043634f0875ec956e10974",
    "official_verified": true,
    "status": "ok"
  },
  {
    "dataset": "ptbxl",
    "path": "records500/13000/13712_hr.hea",
    "url": "https://physionet.org/files/ptb-xl/1.0.3/records500/13000/13712_hr.hea",
    "bytes": 611,
    "sha256": "399c4183ed78ea3823258b56f9f19c7565a5027c8ea73bb61cfca9f266fdc265",
    "official_verified": true,
    "status": "ok"
  },
  {
    "dataset": "ptbxl",
    "path": "records500/21000/21104_hr.hea",
    "url": "https://physionet.org/files/ptb-xl/1.0.3/records500/21000/21104_hr.hea",
    "bytes": 601,
    "sha256": "d546e6bf121619508661357165806de7c463e99ab0aea20b7a71930191072db4",
    "official_verified": true,
    "status": "ok"
  },
  {
    "dataset": "ptbxl",
    "path": "records500/15000/15487_hr.dat",
    "url": "https://physionet.org/files/ptb-xl/1.0.3/records500/15000/15487_hr.dat",
    "bytes": 120000,
    "sha256": "48e234462983246045d1245f0bc32b119579f4452955e894f109f8256a61d2eb",
    "official_verified": true,
    "status": "ok"
  },
  {
    "dataset": "plus",
    "path": "fiducial_points/ecgdeli/15000/15487_points_lead_V6.atr",
    "url": "https://physionet.org/files/ptb-xl-plus/1.0.1/fiducial_points/ecgdeli/15000/15487_points_lead_V6.atr",
    "bytes": 1686,
    "sha256": "2d15a226fe19808565cff52144ccb0bc884f554087b48715ecbf53d344664436",
    "official_verified": true,
    "status": "ok"
  },
  {
    "dataset": "ptbxl",
    "path": "records500/21000/21104_hr.dat",
    "url": "https://physionet.org/files/ptb-xl/1.0.3/records500/21000/21104_hr.dat",
    "bytes": 120000,
    "sha256": "3f753a369899055e041c8b13de9527e6a0b23f8fef0ee6f4c6f0e7f843c70d3d",
    "official_verified": true,
    "status": "ok"
  },
  {
    "dataset": "ptbxl",
    "path": "records500/11000/11406_hr.hea",
    "url": "https://physionet.org/files/ptb-xl/1.0.3/records500/11000/11406_hr.hea",
    "bytes": 607,
    "sha256": "257547765d8809998d8d9634821f2f1599994c9ce57a3a69d458e9bd5fe549a5",
    "official_verified": true,
    "status": "ok"
  },
  {
    "dataset": "plus",
    "path": "fiducial_points/ecgdeli/15000/15484_points_lead_V6.atr",
    "url": "https://physionet.org/files/ptb-xl-plus/1.0.1/fiducial_points/ecgdeli/15000/15484_points_lead_V6.atr",
    "bytes": 2716,
    "sha256": "32704c3cd89c9bed189abdf5eeaba2a9d56f8839b65d8b68fe3f0b3fffaeecae",
    "official_verified": true,
    "status": "ok"
  },
  {
    "dataset": "ptbxl",
    "path": "records500/15000/15484_hr.hea",
    "url": "https://physionet.org/files/ptb-xl/1.0.3/records500/15000/15484_hr.hea",
    "bytes": 609,
    "sha256": "8080039c323ca855930c4155ffded43c337f0a7a78d83361b20974c4b40d0324",
    "official_verified": true,
    "status": "ok"
  },
  {
    "dataset": "plus",
    "path": "fiducial_points/ecgdeli/21000/21104_points_lead_V1.atr",
    "url": "https://physionet.org/files/ptb-xl-plus/1.0.1/fiducial_points/ecgdeli/21000/21104_points_lead_V1.atr",
    "bytes": 2510,
    "sha256": "13065ade931e2e3c85918db13a92891bc0011f95e7846c11c681d8c1174facec",
    "official_verified": true,
    "status": "ok"
  },
  {
    "dataset": "plus",
    "path": "fiducial_points/ecgdeli/15000/15484_points_lead_V1.atr",
    "url": "https://physionet.org/files/ptb-xl-plus/1.0.1/fiducial_points/ecgdeli/15000/15484_points_lead_V1.atr",
    "bytes": 2716,
    "sha256": "3ea18c90f7d71fb9d62a2be2a4ef7175798f3c9c40f7e8f961e1c428128692a7",
    "official_verified": true,
    "status": "ok"
  },
  {
    "dataset": "plus",
    "path": "fiducial_points/ecgdeli/21000/21104_points_lead_V6.atr",
    "url": "https://physionet.org/files/ptb-xl-plus/1.0.1/fiducial_points/ecgdeli/21000/21104_points_lead_V6.atr",
    "bytes": 2510,
    "sha256": "fa23135aeec7c2c08ded68fa81ad559b1b914cb2e20a2ba1e4b2918a89ba013b",
    "official_verified": true,
    "status": "ok"
  },
  {
    "dataset": "ptbxl",
    "path": "records500/11000/11575_hr.hea",
    "url": "https://physionet.org/files/ptb-xl/1.0.3/records500/11000/11575_hr.hea",
    "bytes": 602,
    "sha256": "374128f52a25839b0773e7753e16ad1697dbe1a35c30ab6b378e40915c4404ee",
    "official_verified": true,
    "status": "ok"
  },
  {
    "dataset": "plus",
    "path": "fiducial_points/ecgdeli/11000/11575_points_lead_V1.atr",
    "url": "https://physionet.org/files/ptb-xl-plus/1.0.1/fiducial_points/ecgdeli/11000/11575_points_lead_V1.atr",
    "bytes": 2716,
    "sha256": "909b657eb59943d817d3c218649d12a9bbbadadf34466fb198e769d9e85a3621",
    "official_verified": true,
    "status": "ok"
  },
  {
    "dataset": "plus",
    "path": "fiducial_points/ecgdeli/11000/11406_points_lead_V6.atr",
    "url": "https://physionet.org/files/ptb-xl-plus/1.0.1/fiducial_points/ecgdeli/11000/11406_points_lead_V6.atr",
    "bytes": 2716,
    "sha256": "c260ee98d89a6dd8211a020b256621d4a0aa8149169c1357274a457d434c10d2",
    "official_verified": true,
    "status": "ok"
  },
  {
    "dataset": "plus",
    "path": "fiducial_points/ecgdeli/11000/11406_points_lead_V1.atr",
    "url": "https://physionet.org/files/ptb-xl-plus/1.0.1/fiducial_points/ecgdeli/11000/11406_points_lead_V1.atr",
    "bytes": 2716,
    "sha256": "82b418bac703242bb04ca7960804cc660b31f5060f0c387eb520f8d5ce75dd02",
    "official_verified": true,
    "status": "ok"
  },
  {
    "dataset": "ptbxl",
    "path": "records500/15000/15484_hr.dat",
    "url": "https://physionet.org/files/ptb-xl/1.0.3/records500/15000/15484_hr.dat",
    "bytes": 120000,
    "sha256": "7df9b9a4c8bb4cbb86fcca4cd90ac4ae4535509fc3eb2e6b882ae9e179b4f93d",
    "official_verified": true,
    "status": "ok"
  },
  {
    "dataset": "plus",
    "path": "fiducial_points/ecgdeli/06000/06562_points_lead_V1.atr",
    "url": "https://physionet.org/files/ptb-xl-plus/1.0.1/fiducial_points/ecgdeli/06000/06562_points_lead_V1.atr",
    "bytes": 3334,
    "sha256": "c7c58f13d003e1f6b1da1aab9656bea74f2c2697b39f3cad96e2695c04f505de",
    "official_verified": true,
    "status": "ok"
  },
  {
    "dataset": "plus",
    "path": "fiducial_points/ecgdeli/11000/11575_points_lead_V6.atr",
    "url": "https://physionet.org/files/ptb-xl-plus/1.0.1/fiducial_points/ecgdeli/11000/11575_points_lead_V6.atr",
    "bytes": 2716,
    "sha256": "0a4af846409a11d2e88011f2edc1fe5649119d778c7ff79df5f655ca339bd3f7",
    "official_verified": true,
    "status": "ok"
  },
  {
    "dataset": "ptbxl",
    "path": "records500/06000/06562_hr.hea",
    "url": "https://physionet.org/files/ptb-xl/1.0.3/records500/06000/06562_hr.hea",
    "bytes": 608,
    "sha256": "46bdbc6477a8355125c82c6d3e73769d3a58737143b419caffa54f41678afb2b",
    "official_verified": true,
    "status": "ok"
  },
  {
    "dataset": "ptbxl",
    "path": "records500/11000/11406_hr.dat",
    "url": "https://physionet.org/files/ptb-xl/1.0.3/records500/11000/11406_hr.dat",
    "bytes": 120000,
    "sha256": "3102ceaea313551bd2bfef50060caeafc657515cc695a3a893d9b304fc20748b",
    "official_verified": true,
    "status": "ok"
  },
  {
    "dataset": "ptbxl",
    "path": "records500/11000/11575_hr.dat",
    "url": "https://physionet.org/files/ptb-xl/1.0.3/records500/11000/11575_hr.dat",
    "bytes": 120000,
    "sha256": "0d0527fbde1f4355205079c937ed091bdf4e955082b3a1dc3c5c415055019b8f",
    "official_verified": true,
    "status": "ok"
  },
  {
    "dataset": "plus",
    "path": "fiducial_points/ecgdeli/06000/06562_points_lead_V6.atr",
    "url": "https://physionet.org/files/ptb-xl-plus/1.0.1/fiducial_points/ecgdeli/06000/06562_points_lead_V6.atr",
    "bytes": 3334,
    "sha256": "e350c428c2bf2c70e4f4ce98d59dd2449ee9b1b65a965b951affaf180cfff10a",
    "official_verified": true,
    "status": "ok"
  },
  {
    "dataset": "ptbxl",
    "path": "records500/14000/14248_hr.hea",
    "url": "https://physionet.org/files/ptb-xl/1.0.3/records500/14000/14248_hr.hea",
    "bytes": 604,
    "sha256": "1b788bed8a8787aca989e134c362606c73bf0968896842e78a6dd47d93bb4366",
    "official_verified": true,
    "status": "ok"
  },
  {
    "dataset": "ptbxl",
    "path": "records500/06000/06562_hr.dat",
    "url": "https://physionet.org/files/ptb-xl/1.0.3/records500/06000/06562_hr.dat",
    "bytes": 120000,
    "sha256": "1d746f880a7e4f817b5f32dfc9b4b51850fca47c6b2b36f29110b53c83ef291c",
    "official_verified": true,
    "status": "ok"
  },
  {
    "dataset": "ptbxl",
    "path": "records500/14000/14248_hr.dat",
    "url": "https://physionet.org/files/ptb-xl/1.0.3/records500/14000/14248_hr.dat",
    "bytes": 120000,
    "sha256": "e73b7cb8d199076e9b065130758f9d95be57e7dec242a8c23bcf6c9f5c4d9393",
    "official_verified": true,
    "status": "ok"
  },
  {
    "dataset": "plus",
    "path": "fiducial_points/ecgdeli/14000/14248_points_lead_V1.atr",
    "url": "https://physionet.org/files/ptb-xl-plus/1.0.1/fiducial_points/ecgdeli/14000/14248_points_lead_V1.atr",
    "bytes": 2510,
    "sha256": "ecc5db2be35f9c857deed70dccce2d25ffb22e6be3cbf673af02d41e7df80af0",
    "official_verified": true,
    "status": "ok"
  },
  {
    "dataset": "plus",
    "path": "fiducial_points/ecgdeli/14000/14248_points_lead_V6.atr",
    "url": "https://physionet.org/files/ptb-xl-plus/1.0.1/fiducial_points/ecgdeli/14000/14248_points_lead_V6.atr",
    "bytes": 2510,
    "sha256": "51c2d420d1ebb9a1cd0ce8f596f4a2fe434b951fdaa6b9783b05ee423f4c101d",
    "official_verified": true,
    "status": "ok"
  },
  {
    "dataset": "ptbxl",
    "path": "records500/05000/05992_hr.dat",
    "url": "https://physionet.org/files/ptb-xl/1.0.3/records500/05000/05992_hr.dat",
    "bytes": 120000,
    "sha256": "6454edef1533d8a66122565e0432ec9fe704ddb531e42aa62bd10008f1e3f20c",
    "official_verified": true,
    "status": "ok"
  },
  {
    "dataset": "ptbxl",
    "path": "records500/05000/05992_hr.hea",
    "url": "https://physionet.org/files/ptb-xl/1.0.3/records500/05000/05992_hr.hea",
    "bytes": 603,
    "sha256": "c08ca4b9e35dd05240d9509b3af61162ac25bc2a42c693c3fe17986f01a938b2",
    "official_verified": true,
    "status": "ok"
  },
  {
    "dataset": "plus",
    "path": "fiducial_points/ecgdeli/05000/05992_points_lead_V1.atr",
    "url": "https://physionet.org/files/ptb-xl-plus/1.0.1/fiducial_points/ecgdeli/05000/05992_points_lead_V1.atr",
    "bytes": 2510,
    "sha256": "58a834c775ba56bb11d5764ee6280f73dcc4b3b9e09cb65e82873b1df7ca1536",
    "official_verified": true,
    "status": "ok"
  },
  {
    "dataset": "plus",
    "path": "fiducial_points/ecgdeli/05000/05992_points_lead_V6.atr",
    "url": "https://physionet.org/files/ptb-xl-plus/1.0.1/fiducial_points/ecgdeli/05000/05992_points_lead_V6.atr",
    "bytes": 2510,
    "sha256": "0d84d33e739e720777bcb4f1e992758e9408f95d4005ac5d471d7e93d9ae775a",
    "official_verified": true,
    "status": "ok"
  },
  {
    "dataset": "plus",
    "path": "fiducial_points/ecgdeli/02000/02427_points_lead_V1.atr",
    "url": "https://physionet.org/files/ptb-xl-plus/1.0.1/fiducial_points/ecgdeli/02000/02427_points_lead_V1.atr",
    "bytes": 2304,
    "sha256": "d7af24921a6f39241f9b6b0ef8e6f7a66fd42a71c12390a0a714212575f28723",
    "official_verified": true,
    "status": "ok"
  },
  {
    "dataset": "ptbxl",
    "path": "records500/02000/02427_hr.hea",
    "url": "https://physionet.org/files/ptb-xl/1.0.3/records500/02000/02427_hr.hea",
    "bytes": 602,
    "sha256": "0fad9ce97363cd95d6b7ff8ffbaf3b52912e8d56bfb85d0813b658dd43e57e77",
    "official_verified": true,
    "status": "ok"
  },
  {
    "dataset": "plus",
    "path": "fiducial_points/ecgdeli/02000/02427_points_lead_V6.atr",
    "url": "https://physionet.org/files/ptb-xl-plus/1.0.1/fiducial_points/ecgdeli/02000/02427_points_lead_V6.atr",
    "bytes": 2304,
    "sha256": "8008a54e5e9bdb2829b23cdc68b73f8fb942a37b19498fcbe27cb182f1aa553e",
    "official_verified": true,
    "status": "ok"
  },
  {
    "dataset": "ptbxl",
    "path": "records500/17000/17906_hr.hea",
    "url": "https://physionet.org/files/ptb-xl/1.0.3/records500/17000/17906_hr.hea",
    "bytes": 611,
    "sha256": "19e4a7075185db957de29ffd6a0f036f410b3b3077d3dbe4e4583da718eec09b",
    "official_verified": true,
    "status": "ok"
  },
  {
    "dataset": "ptbxl",
    "path": "records500/02000/02427_hr.dat",
    "url": "https://physionet.org/files/ptb-xl/1.0.3/records500/02000/02427_hr.dat",
    "bytes": 120000,
    "sha256": "b1c28d3e331b8ca0bcff935ea7f2062953701a5bea0107d7ed44218dc9365f1b",
    "official_verified": true,
    "status": "ok"
  },
  {
    "dataset": "plus",
    "path": "fiducial_points/ecgdeli/17000/17906_points_lead_V1.atr",
    "url": "https://physionet.org/files/ptb-xl-plus/1.0.1/fiducial_points/ecgdeli/17000/17906_points_lead_V1.atr",
    "bytes": 2304,
    "sha256": "07c7da3217206994e8c13fd0274f5c01a632604685fca10258370a83f9486d69",
    "official_verified": true,
    "status": "ok"
  },
  {
    "dataset": "plus",
    "path": "fiducial_points/ecgdeli/01000/01307_points_lead_V6.atr",
    "url": "https://physionet.org/files/ptb-xl-plus/1.0.1/fiducial_points/ecgdeli/01000/01307_points_lead_V6.atr",
    "bytes": 2304,
    "sha256": "d748206bda8bbbaf535bdfe28df240cdb480f471bd8eacda5ba79ba45e0ae456",
    "official_verified": true,
    "status": "ok"
  },
  {
    "dataset": "ptbxl",
    "path": "records500/01000/01307_hr.hea",
    "url": "https://physionet.org/files/ptb-xl/1.0.3/records500/01000/01307_hr.hea",
    "bytes": 601,
    "sha256": "a878d4444ce7bc6f74651eef55e151f4c050c165bbbbb2ef9d9da0ab6ebfb67a",
    "official_verified": true,
    "status": "ok"
  },
  {
    "dataset": "plus",
    "path": "fiducial_points/ecgdeli/01000/01307_points_lead_V1.atr",
    "url": "https://physionet.org/files/ptb-xl-plus/1.0.1/fiducial_points/ecgdeli/01000/01307_points_lead_V1.atr",
    "bytes": 2304,
    "sha256": "9550e9c98a07f5799aaf8f1bdf1fd06e29532343b3940fec5e9e8c9ead73f1dd",
    "official_verified": true,
    "status": "ok"
  },
  {
    "dataset": "ptbxl",
    "path": "records500/17000/17906_hr.dat",
    "url": "https://physionet.org/files/ptb-xl/1.0.3/records500/17000/17906_hr.dat",
    "bytes": 120000,
    "sha256": "5bb5d7fdc7e6140f43f889a7b9a6a364eb464fc41bfb02869327d9ac1d36a555",
    "official_verified": true,
    "status": "ok"
  },
  {
    "dataset": "ptbxl",
    "path": "records500/18000/18847_hr.hea",
    "url": "https://physionet.org/files/ptb-xl/1.0.3/records500/18000/18847_hr.hea",
    "bytes": 603,
    "sha256": "1d1403b5cee9c79433669b8d3926ed234c949ec58ad97299493fb9547a7d174b",
    "official_verified": true,
    "status": "ok"
  },
  {
    "dataset": "plus",
    "path": "fiducial_points/ecgdeli/18000/18847_points_lead_V6.atr",
    "url": "https://physionet.org/files/ptb-xl-plus/1.0.1/fiducial_points/ecgdeli/18000/18847_points_lead_V6.atr",
    "bytes": 2716,
    "sha256": "b263f110e7f4e6d0c927aa4553856deb134db0d1a175993805d83f7332ec870b",
    "official_verified": true,
    "status": "ok"
  },
  {
    "dataset": "plus",
    "path": "fiducial_points/ecgdeli/17000/17906_points_lead_V6.atr",
    "url": "https://physionet.org/files/ptb-xl-plus/1.0.1/fiducial_points/ecgdeli/17000/17906_points_lead_V6.atr",
    "bytes": 2304,
    "sha256": "2971e953d481973ba1e88ef6f5b182de21d5d9803ff13b8693d9c5ee12979fb7",
    "official_verified": true,
    "status": "ok"
  },
  {
    "dataset": "ptbxl",
    "path": "records500/01000/01307_hr.dat",
    "url": "https://physionet.org/files/ptb-xl/1.0.3/records500/01000/01307_hr.dat",
    "bytes": 120000,
    "sha256": "4e39d3b4fde49c1c258bb38b022ee45deefa9562fc594a3c6fa0dec3760a2a21",
    "official_verified": true,
    "status": "ok"
  },
  {
    "dataset": "ptbxl",
    "path": "records500/18000/18847_hr.dat",
    "url": "https://physionet.org/files/ptb-xl/1.0.3/records500/18000/18847_hr.dat",
    "bytes": 120000,
    "sha256": "ca6a63306063dd919e6ab4bdb78ee1b4c14364cf5915c33297d1379b7f34a55f",
    "official_verified": true,
    "status": "ok"
  },
  {
    "dataset": "plus",
    "path": "fiducial_points/ecgdeli/18000/18847_points_lead_V1.atr",
    "url": "https://physionet.org/files/ptb-xl-plus/1.0.1/fiducial_points/ecgdeli/18000/18847_points_lead_V1.atr",
    "bytes": 2716,
    "sha256": "05f566b49b4c8d9e63a42aa43bcefe639a0bd6ed653f1d7e67c0023b7a53796e",
    "official_verified": true,
    "status": "ok"
  },
  {
    "dataset": "plus",
    "path": "fiducial_points/ecgdeli/09000/09930_points_lead_V1.atr",
    "url": "https://physionet.org/files/ptb-xl-plus/1.0.1/fiducial_points/ecgdeli/09000/09930_points_lead_V1.atr",
    "bytes": 2304,
    "sha256": "d95c073ff2edd45f48bc2692c11e266d97c252bdb9352011f8b7621b8c13d6b7",
    "official_verified": true,
    "status": "ok"
  },
  {
    "dataset": "ptbxl",
    "path": "records500/09000/09930_hr.hea",
    "url": "https://physionet.org/files/ptb-xl/1.0.3/records500/09000/09930_hr.hea",
    "bytes": 606,
    "sha256": "dad0dbbe97d5b3a3f8504a207fa36e3f412de80197858ffeda8f97bf9461725f",
    "official_verified": true,
    "status": "ok"
  },
  {
    "dataset": "plus",
    "path": "fiducial_points/ecgdeli/09000/09930_points_lead_V6.atr",
    "url": "https://physionet.org/files/ptb-xl-plus/1.0.1/fiducial_points/ecgdeli/09000/09930_points_lead_V6.atr",
    "bytes": 2304,
    "sha256": "0b51042bbf5f46e25400a7a458e4d6624230eb9da569ca6265a57b74b8d25877",
    "official_verified": true,
    "status": "ok"
  },
  {
    "dataset": "ptbxl",
    "path": "records500/04000/04354_hr.hea",
    "url": "https://physionet.org/files/ptb-xl/1.0.3/records500/04000/04354_hr.hea",
    "bytes": 613,
    "sha256": "f7e6ea4a8c92328d93e4298edb347bc84cf0830fc80536d101c0036eb2957505",
    "official_verified": true,
    "status": "ok"
  },
  {
    "dataset": "plus",
    "path": "fiducial_points/ecgdeli/04000/04354_points_lead_V6.atr",
    "url": "https://physionet.org/files/ptb-xl-plus/1.0.1/fiducial_points/ecgdeli/04000/04354_points_lead_V6.atr",
    "bytes": 2304,
    "sha256": "af2cdbe008adcfdb70ee02d115c2c53e43ed1cb62505309084313a2e781d6135",
    "official_verified": true,
    "status": "ok"
  },
  {
    "dataset": "ptbxl",
    "path": "records500/09000/09930_hr.dat",
    "url": "https://physionet.org/files/ptb-xl/1.0.3/records500/09000/09930_hr.dat",
    "bytes": 120000,
    "sha256": "1e024fcc0f6ced964be2abacc345cf1cf9486f2d3759850526ace3566305f1aa",
    "official_verified": true,
    "status": "ok"
  },
  {
    "dataset": "plus",
    "path": "fiducial_points/ecgdeli/04000/04354_points_lead_V1.atr",
    "url": "https://physionet.org/files/ptb-xl-plus/1.0.1/fiducial_points/ecgdeli/04000/04354_points_lead_V1.atr",
    "bytes": 2304,
    "sha256": "bb7b79831a14d92abb9aacb75968e9f40473252fea775d7713f4433800859a7b",
    "official_verified": true,
    "status": "ok"
  },
  {
    "dataset": "plus",
    "path": "fiducial_points/ecgdeli/01000/01534_points_lead_V1.atr",
    "url": "https://physionet.org/files/ptb-xl-plus/1.0.1/fiducial_points/ecgdeli/01000/01534_points_lead_V1.atr",
    "bytes": 2304,
    "sha256": "4b5ba5818521c37e0463c60318eeb093f6d485ac3302ed37ceabeb45ace28da6",
    "official_verified": true,
    "status": "ok"
  },
  {
    "dataset": "ptbxl",
    "path": "records500/01000/01534_hr.hea",
    "url": "https://physionet.org/files/ptb-xl/1.0.3/records500/01000/01534_hr.hea",
    "bytes": 612,
    "sha256": "cae57612716eb9559183a5c7f375ca577d230e423dd4a3a41febc75fc2628953",
    "official_verified": true,
    "status": "ok"
  },
  {
    "dataset": "ptbxl",
    "path": "records500/16000/16035_hr.hea",
    "url": "https://physionet.org/files/ptb-xl/1.0.3/records500/16000/16035_hr.hea",
    "bytes": 618,
    "sha256": "1c27c61ea8a23b4fc8dd89b6a00c58427aa98e168c8e18fc36fa21d36ba856a4",
    "official_verified": true,
    "status": "ok"
  },
  {
    "dataset": "plus",
    "path": "fiducial_points/ecgdeli/01000/01534_points_lead_V6.atr",
    "url": "https://physionet.org/files/ptb-xl-plus/1.0.1/fiducial_points/ecgdeli/01000/01534_points_lead_V6.atr",
    "bytes": 2304,
    "sha256": "b30e507da17f88b126402c79a81598c19acb86f1d299426e4f8b6ea82f4e7391",
    "official_verified": true,
    "status": "ok"
  },
  {
    "dataset": "ptbxl",
    "path": "records500/04000/04354_hr.dat",
    "url": "https://physionet.org/files/ptb-xl/1.0.3/records500/04000/04354_hr.dat",
    "bytes": 120000,
    "sha256": "41df2d81a17610b128dad788eae085cecf76ca26cd9f385a951a7b7b14f2a144",
    "official_verified": true,
    "status": "ok"
  },
  {
    "dataset": "plus",
    "path": "fiducial_points/ecgdeli/16000/16035_points_lead_V6.atr",
    "url": "https://physionet.org/files/ptb-xl-plus/1.0.1/fiducial_points/ecgdeli/16000/16035_points_lead_V6.atr",
    "bytes": 2510,
    "sha256": "94f78a690338690f26535c8e23be5c92dbd875f69ab5ed9bc6a0ca2fee932088",
    "official_verified": true,
    "status": "ok"
  },
  {
    "dataset": "plus",
    "path": "fiducial_points/ecgdeli/16000/16035_points_lead_V1.atr",
    "url": "https://physionet.org/files/ptb-xl-plus/1.0.1/fiducial_points/ecgdeli/16000/16035_points_lead_V1.atr",
    "bytes": 2510,
    "sha256": "f749708762b62ed3c8724b2e4a55f76cff53164c3ed30cc4923dc27c6da52eb4",
    "official_verified": true,
    "status": "ok"
  },
  {
    "dataset": "ptbxl",
    "path": "records500/16000/16035_hr.dat",
    "url": "https://physionet.org/files/ptb-xl/1.0.3/records500/16000/16035_hr.dat",
    "bytes": 120000,
    "sha256": "505ed37f70b307fd5042a205f0d4b2bbb0f9cb9f957badabd17f9c3e0df2ef22",
    "official_verified": true,
    "status": "ok"
  },
  {
    "dataset": "ptbxl",
    "path": "records500/19000/19412_hr.hea",
    "url": "https://physionet.org/files/ptb-xl/1.0.3/records500/19000/19412_hr.hea",
    "bytes": 605,
    "sha256": "449d924ed03cf271747f568ebe4638075b67e41a42d1d8fec2c8f5bb8e02558f",
    "official_verified": true,
    "status": "ok"
  },
  {
    "dataset": "ptbxl",
    "path": "records500/01000/01534_hr.dat",
    "url": "https://physionet.org/files/ptb-xl/1.0.3/records500/01000/01534_hr.dat",
    "bytes": 120000,
    "sha256": "60b76b0b5855931cb886a675a9248c4efb6065cb51a54d4b8ba43bf1ff1475d6",
    "official_verified": true,
    "status": "ok"
  },
  {
    "dataset": "plus",
    "path": "fiducial_points/ecgdeli/19000/19412_points_lead_V1.atr",
    "url": "https://physionet.org/files/ptb-xl-plus/1.0.1/fiducial_points/ecgdeli/19000/19412_points_lead_V1.atr",
    "bytes": 2510,
    "sha256": "30f6e82b9ee64327b0a29fb0b1ed8f7035945d0856c1f53c9779ad573ce3e77d",
    "official_verified": true,
    "status": "ok"
  },
  {
    "dataset": "ptbxl",
    "path": "records500/19000/19412_hr.dat",
    "url": "https://physionet.org/files/ptb-xl/1.0.3/records500/19000/19412_hr.dat",
    "bytes": 120000,
    "sha256": "31dac62ff5ee6a2f816f4c743adde6712534fbe2c43d0a716459a4f941627c15",
    "official_verified": true,
    "status": "ok"
  },
  {
    "dataset": "plus",
    "path": "fiducial_points/ecgdeli/19000/19412_points_lead_V6.atr",
    "url": "https://physionet.org/files/ptb-xl-plus/1.0.1/fiducial_points/ecgdeli/19000/19412_points_lead_V6.atr",
    "bytes": 2510,
    "sha256": "9a21355640b9d24bd5ccda3df118ae8e3ea52ae7871e046cc91a902041b6a244",
    "official_verified": true,
    "status": "ok"
  },
  {
    "dataset": "ptbxl",
    "path": "records500/12000/12758_hr.hea",
    "url": "https://physionet.org/files/ptb-xl/1.0.3/records500/12000/12758_hr.hea",
    "bytes": 613,
    "sha256": "c7b74cc19ae2220bd0c62e7a7636f46543aa32fe125f8ca78184837e4c46fe9b",
    "official_verified": true,
    "status": "ok"
  },
  {
    "dataset": "ptbxl",
    "path": "records500/12000/12758_hr.dat",
    "url": "https://physionet.org/files/ptb-xl/1.0.3/records500/12000/12758_hr.dat",
    "bytes": 120000,
    "sha256": "5fe633ecda50c7847f07dfefe9e45513e31484a06fcb35766ac820c9628784e4",
    "official_verified": true,
    "status": "ok"
  },
  {
    "dataset": "ptbxl",
    "path": "records500/16000/16955_hr.hea",
    "url": "https://physionet.org/files/ptb-xl/1.0.3/records500/16000/16955_hr.hea",
    "bytes": 614,
    "sha256": "ee5cd55b6bd2ac20c96651b111447705a51cb6cdc8f2ff82fcf96df62b64e3c7",
    "official_verified": true,
    "status": "ok"
  },
  {
    "dataset": "plus",
    "path": "fiducial_points/ecgdeli/12000/12758_points_lead_V1.atr",
    "url": "https://physionet.org/files/ptb-xl-plus/1.0.1/fiducial_points/ecgdeli/12000/12758_points_lead_V1.atr",
    "bytes": 3540,
    "sha256": "e58a19742068d1ed3261175f6e89560afade2009f8eccfbc722776a09869e72f",
    "official_verified": true,
    "status": "ok"
  },
  {
    "dataset": "plus",
    "path": "fiducial_points/ecgdeli/16000/16955_points_lead_V1.atr",
    "url": "https://physionet.org/files/ptb-xl-plus/1.0.1/fiducial_points/ecgdeli/16000/16955_points_lead_V1.atr",
    "bytes": 2716,
    "sha256": "0c22c19d23c00490c4a431c8afac25d9266db1ee3d3e1c4bb035bf497be00c88",
    "official_verified": true,
    "status": "ok"
  },
  {
    "dataset": "plus",
    "path": "fiducial_points/ecgdeli/12000/12758_points_lead_V6.atr",
    "url": "https://physionet.org/files/ptb-xl-plus/1.0.1/fiducial_points/ecgdeli/12000/12758_points_lead_V6.atr",
    "bytes": 3540,
    "sha256": "862df65b12e731edf978f6b45eecb8242dd63d45e90cfba8b8e545510fbcac27",
    "official_verified": true,
    "status": "ok"
  },
  {
    "dataset": "ptbxl",
    "path": "records500/19000/19867_hr.hea",
    "url": "https://physionet.org/files/ptb-xl/1.0.3/records500/19000/19867_hr.hea",
    "bytes": 610,
    "sha256": "0b2b533f9c716285911d7de7bcbe64813f5cc4f309b0a37a9a072245e8c199db",
    "official_verified": true,
    "status": "ok"
  },
  {
    "dataset": "plus",
    "path": "fiducial_points/ecgdeli/16000/16955_points_lead_V6.atr",
    "url": "https://physionet.org/files/ptb-xl-plus/1.0.1/fiducial_points/ecgdeli/16000/16955_points_lead_V6.atr",
    "bytes": 2716,
    "sha256": "5fff0547cc69dfe9ea99c79d68e115833142629f476c04913be3afac0bf229d6",
    "official_verified": true,
    "status": "ok"
  },
  {
    "dataset": "plus",
    "path": "fiducial_points/ecgdeli/19000/19867_points_lead_V1.atr",
    "url": "https://physionet.org/files/ptb-xl-plus/1.0.1/fiducial_points/ecgdeli/19000/19867_points_lead_V1.atr",
    "bytes": 2304,
    "sha256": "4ebd81aeb5c88f8a1eeb7b4e77f0ee62f0f11e9ab5802afeb7aca692f4de199a",
    "official_verified": true,
    "status": "ok"
  },
  {
    "dataset": "ptbxl",
    "path": "records500/14000/14565_hr.hea",
    "url": "https://physionet.org/files/ptb-xl/1.0.3/records500/14000/14565_hr.hea",
    "bytes": 610,
    "sha256": "784c6a2055ec02c34e6dad70dcf11b060bc125f839b19fcc5ddcd966fa0c29e8",
    "official_verified": true,
    "status": "ok"
  },
  {
    "dataset": "plus",
    "path": "fiducial_points/ecgdeli/19000/19867_points_lead_V6.atr",
    "url": "https://physionet.org/files/ptb-xl-plus/1.0.1/fiducial_points/ecgdeli/19000/19867_points_lead_V6.atr",
    "bytes": 2304,
    "sha256": "607c4b47ed5b98008a5725126bd56e27060c1df46cb5ffc428b080a2483b9d65",
    "official_verified": true,
    "status": "ok"
  },
  {
    "dataset": "ptbxl",
    "path": "records500/19000/19867_hr.dat",
    "url": "https://physionet.org/files/ptb-xl/1.0.3/records500/19000/19867_hr.dat",
    "bytes": 120000,
    "sha256": "8491f085de82fa53ec1908f678471c30b279374e3eb58a04df07a0f71dea7878",
    "official_verified": true,
    "status": "ok"
  },
  {
    "dataset": "ptbxl",
    "path": "records500/16000/16955_hr.dat",
    "url": "https://physionet.org/files/ptb-xl/1.0.3/records500/16000/16955_hr.dat",
    "bytes": 120000,
    "sha256": "186c7dd0f45445f812e76c4bcd68248cacf51812d24e5c2313e362b0b88d2f9e",
    "official_verified": true,
    "status": "ok"
  },
  {
    "dataset": "ptbxl",
    "path": "records500/05000/05269_hr.hea",
    "url": "https://physionet.org/files/ptb-xl/1.0.3/records500/05000/05269_hr.hea",
    "bytes": 607,
    "sha256": "54cb2efdf03a104c091953aa5bbf1c3cf8ef373575b959a5643bf0bae0a0ced9",
    "official_verified": true,
    "status": "ok"
  },
  {
    "dataset": "plus",
    "path": "fiducial_points/ecgdeli/05000/05269_points_lead_V6.atr",
    "url": "https://physionet.org/files/ptb-xl-plus/1.0.1/fiducial_points/ecgdeli/05000/05269_points_lead_V6.atr",
    "bytes": 1892,
    "sha256": "aafbb8f5b3057c2b293c7a38f185b1a8fded6e64e747ee3ab7a75e1a897f31ca",
    "official_verified": true,
    "status": "ok"
  },
  {
    "dataset": "ptbxl",
    "path": "records500/01000/01386_hr.hea",
    "url": "https://physionet.org/files/ptb-xl/1.0.3/records500/01000/01386_hr.hea",
    "bytes": 611,
    "sha256": "6cfb92f47101d48515d03cfb1f323c5606c2c5b65bb49dd7f06647c9930a9890",
    "official_verified": true,
    "status": "ok"
  },
  {
    "dataset": "plus",
    "path": "fiducial_points/ecgdeli/05000/05269_points_lead_V1.atr",
    "url": "https://physionet.org/files/ptb-xl-plus/1.0.1/fiducial_points/ecgdeli/05000/05269_points_lead_V1.atr",
    "bytes": 1892,
    "sha256": "97acf502dc3a805cdd999e11c93c611ef0834132fc19363d4050834726fbf55c",
    "official_verified": true,
    "status": "ok"
  },
  {
    "dataset": "plus",
    "path": "fiducial_points/ecgdeli/14000/14565_points_lead_V1.atr",
    "url": "https://physionet.org/files/ptb-xl-plus/1.0.1/fiducial_points/ecgdeli/14000/14565_points_lead_V1.atr",
    "bytes": 2098,
    "sha256": "9b30a4f1a2f87d2d21a5d997a1e221990c94ef5d335bda595a916537a7e8f469",
    "official_verified": true,
    "status": "ok"
  },
  {
    "dataset": "plus",
    "path": "fiducial_points/ecgdeli/14000/14565_points_lead_V6.atr",
    "url": "https://physionet.org/files/ptb-xl-plus/1.0.1/fiducial_points/ecgdeli/14000/14565_points_lead_V6.atr",
    "bytes": 2098,
    "sha256": "f202775a21823c484b477cd83723eeb89e685033228b6aae9702e7c5eff05f14",
    "official_verified": true,
    "status": "ok"
  },
  {
    "dataset": "plus",
    "path": "fiducial_points/ecgdeli/01000/01386_points_lead_V1.atr",
    "url": "https://physionet.org/files/ptb-xl-plus/1.0.1/fiducial_points/ecgdeli/01000/01386_points_lead_V1.atr",
    "bytes": 2304,
    "sha256": "3d14a951b01872e4b0bde052a181f2f42b4a103d1ba9a72e4d4d4e1df4be3638",
    "official_verified": true,
    "status": "ok"
  },
  {
    "dataset": "plus",
    "path": "fiducial_points/ecgdeli/01000/01386_points_lead_V6.atr",
    "url": "https://physionet.org/files/ptb-xl-plus/1.0.1/fiducial_points/ecgdeli/01000/01386_points_lead_V6.atr",
    "bytes": 2304,
    "sha256": "bae138ba3cdf2407acae3bdd14f917d393d4cf760086aa32831d5092165999e1",
    "official_verified": true,
    "status": "ok"
  },
  {
    "dataset": "ptbxl",
    "path": "records500/14000/14565_hr.dat",
    "url": "https://physionet.org/files/ptb-xl/1.0.3/records500/14000/14565_hr.dat",
    "bytes": 120000,
    "sha256": "05212bad18be13b7b0e0cc3007cd124741bceccfd91abfb165c2f626c3e183a6",
    "official_verified": true,
    "status": "ok"
  },
  {
    "dataset": "ptbxl",
    "path": "records500/05000/05269_hr.dat",
    "url": "https://physionet.org/files/ptb-xl/1.0.3/records500/05000/05269_hr.dat",
    "bytes": 120000,
    "sha256": "0b5935a51690b7752538f3e3ffb0bc2284b22cb5a25ab25935fb312af3b85a5b",
    "official_verified": true,
    "status": "ok"
  },
  {
    "dataset": "ptbxl",
    "path": "records500/14000/14678_hr.hea",
    "url": "https://physionet.org/files/ptb-xl/1.0.3/records500/14000/14678_hr.hea",
    "bytes": 607,
    "sha256": "bd21645713ff2ee977c257357a9ca776804cfbcc79d3ab71b24ac57c4582887e",
    "official_verified": true,
    "status": "ok"
  },
  {
    "dataset": "plus",
    "path": "fiducial_points/ecgdeli/14000/14678_points_lead_V1.atr",
    "url": "https://physionet.org/files/ptb-xl-plus/1.0.1/fiducial_points/ecgdeli/14000/14678_points_lead_V1.atr",
    "bytes": 1892,
    "sha256": "f328558cfc4ff75f862c15c4c9fd5e24afde1aec329721bd58b0a0bec3bc867f",
    "official_verified": true,
    "status": "ok"
  },
  {
    "dataset": "ptbxl",
    "path": "records500/09000/09897_hr.hea",
    "url": "https://physionet.org/files/ptb-xl/1.0.3/records500/09000/09897_hr.hea",
    "bytes": 609,
    "sha256": "8ea566152d71ebd203323c4f5e88cba8af6bc64b9ec626ded2d34869cc0e284b",
    "official_verified": true,
    "status": "ok"
  },
  {
    "dataset": "plus",
    "path": "fiducial_points/ecgdeli/14000/14678_points_lead_V6.atr",
    "url": "https://physionet.org/files/ptb-xl-plus/1.0.1/fiducial_points/ecgdeli/14000/14678_points_lead_V6.atr",
    "bytes": 1892,
    "sha256": "2d99fc80356fadc44232766b9c059dc075db80a23f6ed6f9ed355f2ab870bb4a",
    "official_verified": true,
    "status": "ok"
  },
  {
    "dataset": "ptbxl",
    "path": "records500/02000/02819_hr.hea",
    "url": "https://physionet.org/files/ptb-xl/1.0.3/records500/02000/02819_hr.hea",
    "bytes": 617,
    "sha256": "e4ced814e6a6fa92ddc9b7c669b341c2bd4c6bf4ce176e2a8fba92d46e1faa04",
    "official_verified": true,
    "status": "ok"
  },
  {
    "dataset": "ptbxl",
    "path": "records500/01000/01386_hr.dat",
    "url": "https://physionet.org/files/ptb-xl/1.0.3/records500/01000/01386_hr.dat",
    "bytes": 120000,
    "sha256": "e876bb0a67e27ad1ea3a3b38a91fe101baeab845b8f91d93b706ec5027d082af",
    "official_verified": true,
    "status": "ok"
  },
  {
    "dataset": "ptbxl",
    "path": "records500/14000/14678_hr.dat",
    "url": "https://physionet.org/files/ptb-xl/1.0.3/records500/14000/14678_hr.dat",
    "bytes": 120000,
    "sha256": "babfd5bc0367db7819bec4e1636c9cf2acd5685f9096c07beac36de99d025110",
    "official_verified": true,
    "status": "ok"
  },
  {
    "dataset": "plus",
    "path": "fiducial_points/ecgdeli/09000/09897_points_lead_V6.atr",
    "url": "https://physionet.org/files/ptb-xl-plus/1.0.1/fiducial_points/ecgdeli/09000/09897_points_lead_V6.atr",
    "bytes": 2716,
    "sha256": "60361934198a07fcc8b6f675df86cf6acfc0945e64f467abe20ebf9a6a2b32ec",
    "official_verified": true,
    "status": "ok"
  },
  {
    "dataset": "plus",
    "path": "fiducial_points/ecgdeli/09000/09897_points_lead_V1.atr",
    "url": "https://physionet.org/files/ptb-xl-plus/1.0.1/fiducial_points/ecgdeli/09000/09897_points_lead_V1.atr",
    "bytes": 2716,
    "sha256": "9d5e65eb5da0480e4cbbbc33a3ed095760b42b947219b48831128a665fd04354",
    "official_verified": true,
    "status": "ok"
  },
  {
    "dataset": "plus",
    "path": "fiducial_points/ecgdeli/02000/02819_points_lead_V1.atr",
    "url": "https://physionet.org/files/ptb-xl-plus/1.0.1/fiducial_points/ecgdeli/02000/02819_points_lead_V1.atr",
    "bytes": 2716,
    "sha256": "83c84cf279f4c2b7a0fe7c1ff854458d4ae57778cc6085c52aabd21f4043dedb",
    "official_verified": true,
    "status": "ok"
  },
  {
    "dataset": "ptbxl",
    "path": "records500/09000/09897_hr.dat",
    "url": "https://physionet.org/files/ptb-xl/1.0.3/records500/09000/09897_hr.dat",
    "bytes": 120000,
    "sha256": "0fbb6d98b099ef5dd86bd5c6c14d8debea19bf40bb7126c9e319990f8d598040",
    "official_verified": true,
    "status": "ok"
  },
  {
    "dataset": "ptbxl",
    "path": "records500/14000/14356_hr.hea",
    "url": "https://physionet.org/files/ptb-xl/1.0.3/records500/14000/14356_hr.hea",
    "bytes": 599,
    "sha256": "a845bfce2b6f750168f090f50e557757e41433f4ccfd8600033b4c72e9c75d7f",
    "official_verified": true,
    "status": "ok"
  },
  {
    "dataset": "plus",
    "path": "fiducial_points/ecgdeli/02000/02819_points_lead_V6.atr",
    "url": "https://physionet.org/files/ptb-xl-plus/1.0.1/fiducial_points/ecgdeli/02000/02819_points_lead_V6.atr",
    "bytes": 2716,
    "sha256": "90ab7c1215bf9326ed7c0db72c8d456016578df33281730113d23a8d4ec76a36",
    "official_verified": true,
    "status": "ok"
  },
  {
    "dataset": "plus",
    "path": "fiducial_points/ecgdeli/14000/14356_points_lead_V6.atr",
    "url": "https://physionet.org/files/ptb-xl-plus/1.0.1/fiducial_points/ecgdeli/14000/14356_points_lead_V6.atr",
    "bytes": 3128,
    "sha256": "e65a0a5d6c4b4aae5171580b08fe20441dcd94c35eb989068756a5cc57dcf435",
    "official_verified": true,
    "status": "ok"
  },
  {
    "dataset": "plus",
    "path": "fiducial_points/ecgdeli/14000/14356_points_lead_V1.atr",
    "url": "https://physionet.org/files/ptb-xl-plus/1.0.1/fiducial_points/ecgdeli/14000/14356_points_lead_V1.atr",
    "bytes": 3128,
    "sha256": "2ff05fc71edc2d98f286219d29476edceefabf9546779ef3c0f28ec6d57ec1e3",
    "official_verified": true,
    "status": "ok"
  },
  {
    "dataset": "plus",
    "path": "fiducial_points/ecgdeli/16000/16529_points_lead_V1.atr",
    "url": "https://physionet.org/files/ptb-xl-plus/1.0.1/fiducial_points/ecgdeli/16000/16529_points_lead_V1.atr",
    "bytes": 2304,
    "sha256": "4916415b166a86557fa53b648d9f75f5dc07ba5995389fe1ed9cd0822568f566",
    "official_verified": true,
    "status": "ok"
  },
  {
    "dataset": "ptbxl",
    "path": "records500/16000/16529_hr.hea",
    "url": "https://physionet.org/files/ptb-xl/1.0.3/records500/16000/16529_hr.hea",
    "bytes": 605,
    "sha256": "39acc38775f6bbb59fde20f48ac2bef2b191cb87481b01b0b8c5fc109248e9a5",
    "official_verified": true,
    "status": "ok"
  },
  {
    "dataset": "plus",
    "path": "fiducial_points/ecgdeli/16000/16529_points_lead_V6.atr",
    "url": "https://physionet.org/files/ptb-xl-plus/1.0.1/fiducial_points/ecgdeli/16000/16529_points_lead_V6.atr",
    "bytes": 2304,
    "sha256": "18779bf014485d08f87eca2ec22637cb438d1525d843f900a52164f8285a8df5",
    "official_verified": true,
    "status": "ok"
  },
  {
    "dataset": "plus",
    "path": "fiducial_points/ecgdeli/14000/14965_points_lead_V1.atr",
    "url": "https://physionet.org/files/ptb-xl-plus/1.0.1/fiducial_points/ecgdeli/14000/14965_points_lead_V1.atr",
    "bytes": 2716,
    "sha256": "2d1c91778436708bdbd0648253705ac02249679f84477a6abb9ae6d494b3918e",
    "official_verified": true,
    "status": "ok"
  },
  {
    "dataset": "plus",
    "path": "fiducial_points/ecgdeli/14000/14965_points_lead_V6.atr",
    "url": "https://physionet.org/files/ptb-xl-plus/1.0.1/fiducial_points/ecgdeli/14000/14965_points_lead_V6.atr",
    "bytes": 2716,
    "sha256": "cb7be6331c16f84ceca4e71c0b751842d8862f0c890d3f78eabd92aeda6a5eb7",
    "official_verified": true,
    "status": "ok"
  },
  {
    "dataset": "ptbxl",
    "path": "records500/14000/14965_hr.hea",
    "url": "https://physionet.org/files/ptb-xl/1.0.3/records500/14000/14965_hr.hea",
    "bytes": 611,
    "sha256": "fbac1ce57210ef49e17dda2f434b27ac35202b85fe4890416ba33da4d99a732f",
    "official_verified": true,
    "status": "ok"
  },
  {
    "dataset": "ptbxl",
    "path": "records500/02000/02819_hr.dat",
    "url": "https://physionet.org/files/ptb-xl/1.0.3/records500/02000/02819_hr.dat",
    "bytes": 120000,
    "sha256": "b35794bfc1cec646d0b5f6a476195c35f70d248a6e41ae43de1d0f2776676d22",
    "official_verified": true,
    "status": "ok"
  },
  {
    "dataset": "ptbxl",
    "path": "records500/06000/06313_hr.hea",
    "url": "https://physionet.org/files/ptb-xl/1.0.3/records500/06000/06313_hr.hea",
    "bytes": 604,
    "sha256": "37da33dbde1fcbaa16319777c2bfeda7daddf0dd0c646a81258208038270f262",
    "official_verified": true,
    "status": "ok"
  },
  {
    "dataset": "ptbxl",
    "path": "records500/14000/14356_hr.dat",
    "url": "https://physionet.org/files/ptb-xl/1.0.3/records500/14000/14356_hr.dat",
    "bytes": 120000,
    "sha256": "951e5a039f6e0ece58436a8fb06e0549164afe69269880ef305ab7548f5e3978",
    "official_verified": true,
    "status": "ok"
  },
  {
    "dataset": "ptbxl",
    "path": "records500/16000/16529_hr.dat",
    "url": "https://physionet.org/files/ptb-xl/1.0.3/records500/16000/16529_hr.dat",
    "bytes": 120000,
    "sha256": "8cd7dd3638bed0beb0096e679ee7090f549e2a9100cb741de740f3c5f42efcad",
    "official_verified": true,
    "status": "ok"
  },
  {
    "dataset": "ptbxl",
    "path": "records500/14000/14965_hr.dat",
    "url": "https://physionet.org/files/ptb-xl/1.0.3/records500/14000/14965_hr.dat",
    "bytes": 120000,
    "sha256": "02fb507568c0af370ff15ea3becca8e8881544e14268d67cbf03d991ed70e2d6",
    "official_verified": true,
    "status": "ok"
  },
  {
    "dataset": "ptbxl",
    "path": "records500/06000/06313_hr.dat",
    "url": "https://physionet.org/files/ptb-xl/1.0.3/records500/06000/06313_hr.dat",
    "bytes": 120000,
    "sha256": "27a7ad8668c3c4d4c59c8dc88e075505ce74375b6228e7173efce7267c098c63",
    "official_verified": true,
    "status": "ok"
  },
  {
    "dataset": "ptbxl",
    "path": "records500/12000/12252_hr.hea",
    "url": "https://physionet.org/files/ptb-xl/1.0.3/records500/12000/12252_hr.hea",
    "bytes": 608,
    "sha256": "97204dcf9089ba446d09fc5ba17f13b9e0033ae48157e11409ca41292208c272",
    "official_verified": true,
    "status": "ok"
  },
  {
    "dataset": "plus",
    "path": "fiducial_points/ecgdeli/06000/06313_points_lead_V6.atr",
    "url": "https://physionet.org/files/ptb-xl-plus/1.0.1/fiducial_points/ecgdeli/06000/06313_points_lead_V6.atr",
    "bytes": 2098,
    "sha256": "23d52331ddb327729404373fe0722174f8ec7711050bc03fcb528f595b42a62d",
    "official_verified": true,
    "status": "ok"
  },
  {
    "dataset": "plus",
    "path": "fiducial_points/ecgdeli/06000/06313_points_lead_V1.atr",
    "url": "https://physionet.org/files/ptb-xl-plus/1.0.1/fiducial_points/ecgdeli/06000/06313_points_lead_V1.atr",
    "bytes": 2098,
    "sha256": "38aa027a1bf34d5c2acb6857ffd7168e27be5db31e8eb1e62079337f2255b053",
    "official_verified": true,
    "status": "ok"
  },
  {
    "dataset": "ptbxl",
    "path": "records500/12000/12252_hr.dat",
    "url": "https://physionet.org/files/ptb-xl/1.0.3/records500/12000/12252_hr.dat",
    "bytes": 120000,
    "sha256": "6157cc4bd16b5999af4909341012fc5b56548c05f77df3393a9f22fdc4feef11",
    "official_verified": true,
    "status": "ok"
  },
  {
    "dataset": "plus",
    "path": "fiducial_points/ecgdeli/12000/12252_points_lead_V6.atr",
    "url": "https://physionet.org/files/ptb-xl-plus/1.0.1/fiducial_points/ecgdeli/12000/12252_points_lead_V6.atr",
    "bytes": 2304,
    "sha256": "e2cdc83d12983cfa9a602ac9b5438d42cb3d46b6820d4b77fa1db9007fd90e47",
    "official_verified": true,
    "status": "ok"
  },
  {
    "dataset": "plus",
    "path": "fiducial_points/ecgdeli/12000/12252_points_lead_V1.atr",
    "url": "https://physionet.org/files/ptb-xl-plus/1.0.1/fiducial_points/ecgdeli/12000/12252_points_lead_V1.atr",
    "bytes": 2304,
    "sha256": "9f5ffd57794c34e236af03b06db323ef856d8527e589f933283c61344ad3db98",
    "official_verified": true,
    "status": "ok"
  },
  {
    "dataset": "plus",
    "path": "fiducial_points/ecgdeli/21000/21363_points_lead_V6.atr",
    "url": "https://physionet.org/files/ptb-xl-plus/1.0.1/fiducial_points/ecgdeli/21000/21363_points_lead_V6.atr",
    "bytes": 3128,
    "sha256": "695cb5367a777af1ae391e76eea255d7e7a0e9d6ff84d6dd6a4d2a54a7af7914",
    "official_verified": true,
    "status": "ok"
  },
  {
    "dataset": "ptbxl",
    "path": "records500/00000/00038_hr.hea",
    "url": "https://physionet.org/files/ptb-xl/1.0.3/records500/00000/00038_hr.hea",
    "bytes": 611,
    "sha256": "49253a6fe11d127691089751f742f1f95f0ad8a77f617a9e7cba7ba8589985b5",
    "official_verified": true,
    "status": "ok"
  },
  {
    "dataset": "ptbxl",
    "path": "records500/21000/21363_hr.hea",
    "url": "https://physionet.org/files/ptb-xl/1.0.3/records500/21000/21363_hr.hea",
    "bytes": 616,
    "sha256": "b332dc07800aea324471329625e207b13f32e643bc9d6bc97708268f85f4a30f",
    "official_verified": true,
    "status": "ok"
  },
  {
    "dataset": "plus",
    "path": "fiducial_points/ecgdeli/21000/21363_points_lead_V1.atr",
    "url": "https://physionet.org/files/ptb-xl-plus/1.0.1/fiducial_points/ecgdeli/21000/21363_points_lead_V1.atr",
    "bytes": 3128,
    "sha256": "9dd5a2a4da0a4f1c7728ab7326e1387ace918cde2eea5098bf8604f6a090b243",
    "official_verified": true,
    "status": "ok"
  },
  {
    "dataset": "ptbxl",
    "path": "records500/08000/08981_hr.hea",
    "url": "https://physionet.org/files/ptb-xl/1.0.3/records500/08000/08981_hr.hea",
    "bytes": 610,
    "sha256": "50a592315a504567fb4f3fe3bc0472fddc1095831f10b88689ecaef90d34c315",
    "official_verified": true,
    "status": "ok"
  },
  {
    "dataset": "plus",
    "path": "fiducial_points/ecgdeli/00000/00038_points_lead_V1.atr",
    "url": "https://physionet.org/files/ptb-xl-plus/1.0.1/fiducial_points/ecgdeli/00000/00038_points_lead_V1.atr",
    "bytes": 2304,
    "sha256": "da85edef1e55fced0b0d84645db9144e300226dba480ea9ee1faa34a122476f5",
    "official_verified": true,
    "status": "ok"
  },
  {
    "dataset": "ptbxl",
    "path": "records500/00000/00038_hr.dat",
    "url": "https://physionet.org/files/ptb-xl/1.0.3/records500/00000/00038_hr.dat",
    "bytes": 120000,
    "sha256": "f0f75fc1f8f7d8224dacc8572bc7ba45e188651e69e8d43bf4a4a00ac4fce3c0",
    "official_verified": true,
    "status": "ok"
  },
  {
    "dataset": "ptbxl",
    "path": "records500/21000/21363_hr.dat",
    "url": "https://physionet.org/files/ptb-xl/1.0.3/records500/21000/21363_hr.dat",
    "bytes": 120000,
    "sha256": "664a45c5df00e83f411a3ee3a5f6f09e0ad83acfe90114a78e9dcfda3395b005",
    "official_verified": true,
    "status": "ok"
  },
  {
    "dataset": "plus",
    "path": "fiducial_points/ecgdeli/00000/00038_points_lead_V6.atr",
    "url": "https://physionet.org/files/ptb-xl-plus/1.0.1/fiducial_points/ecgdeli/00000/00038_points_lead_V6.atr",
    "bytes": 2304,
    "sha256": "0dc420c0fc00572b3b6b7b97ad1e4a926b246f41e5b1a0ea9c35a41febb6efa6",
    "official_verified": true,
    "status": "ok"
  },
  {
    "dataset": "plus",
    "path": "fiducial_points/ecgdeli/08000/08981_points_lead_V6.atr",
    "url": "https://physionet.org/files/ptb-xl-plus/1.0.1/fiducial_points/ecgdeli/08000/08981_points_lead_V6.atr",
    "bytes": 2304,
    "sha256": "c03d312c91b9e9a7122eab89761f848caa0e4b73548abfc512febc7c3c385560",
    "official_verified": true,
    "status": "ok"
  },
  {
    "dataset": "plus",
    "path": "fiducial_points/ecgdeli/08000/08765_points_lead_V1.atr",
    "url": "https://physionet.org/files/ptb-xl-plus/1.0.1/fiducial_points/ecgdeli/08000/08765_points_lead_V1.atr",
    "bytes": 2922,
    "sha256": "47001cb3ac7f2833502c56f373cff3e6ffa306fdc6806f8a2eef7c1757fc4dc4",
    "official_verified": true,
    "status": "ok"
  },
  {
    "dataset": "plus",
    "path": "fiducial_points/ecgdeli/08000/08981_points_lead_V1.atr",
    "url": "https://physionet.org/files/ptb-xl-plus/1.0.1/fiducial_points/ecgdeli/08000/08981_points_lead_V1.atr",
    "bytes": 2304,
    "sha256": "a6274c3f71d6ba1214f8452fed67ee02f0b603c405f3b3c98ebf704b138a1666",
    "official_verified": true,
    "status": "ok"
  },
  {
    "dataset": "ptbxl",
    "path": "records500/08000/08765_hr.hea",
    "url": "https://physionet.org/files/ptb-xl/1.0.3/records500/08000/08765_hr.hea",
    "bytes": 611,
    "sha256": "35e0102da56e53167cefb38ca4325fed99fa462ad49bc6e390ab7b886859550d",
    "official_verified": true,
    "status": "ok"
  },
  {
    "dataset": "ptbxl",
    "path": "records500/08000/08981_hr.dat",
    "url": "https://physionet.org/files/ptb-xl/1.0.3/records500/08000/08981_hr.dat",
    "bytes": 120000,
    "sha256": "eea7d96ca482a5f92b5ecd57628c99908fe2cdfeaa3fb98cc5704f74a92a288d",
    "official_verified": true,
    "status": "ok"
  },
  {
    "dataset": "plus",
    "path": "fiducial_points/ecgdeli/08000/08765_points_lead_V6.atr",
    "url": "https://physionet.org/files/ptb-xl-plus/1.0.1/fiducial_points/ecgdeli/08000/08765_points_lead_V6.atr",
    "bytes": 2922,
    "sha256": "8397b4b3fccfa77f41aff5165bcdc9434674b5c52f33bb9ad205867d1e0423b7",
    "official_verified": true,
    "status": "ok"
  },
  {
    "dataset": "ptbxl",
    "path": "records500/21000/21306_hr.hea",
    "url": "https://physionet.org/files/ptb-xl/1.0.3/records500/21000/21306_hr.hea",
    "bytes": 623,
    "sha256": "db6f847b3b786a80540e7ad56b783f55f15988efd19b8f7be4020b2fc34febd7",
    "official_verified": true,
    "status": "ok"
  },
  {
    "dataset": "ptbxl",
    "path": "records500/08000/08765_hr.dat",
    "url": "https://physionet.org/files/ptb-xl/1.0.3/records500/08000/08765_hr.dat",
    "bytes": 120000,
    "sha256": "19ad94eeca0d30bc5f55e8e3bf57648561ef9245aaa4968b9efc34482c98de4b",
    "official_verified": true,
    "status": "ok"
  },
  {
    "dataset": "ptbxl",
    "path": "records500/21000/21306_hr.dat",
    "url": "https://physionet.org/files/ptb-xl/1.0.3/records500/21000/21306_hr.dat",
    "bytes": 120000,
    "sha256": "3be20a75581a0f33ee899575b56b2f32cb1ad89ff65c488d28b1121da1f3f144",
    "official_verified": true,
    "status": "ok"
  },
  {
    "dataset": "plus",
    "path": "fiducial_points/ecgdeli/21000/21306_points_lead_V1.atr",
    "url": "https://physionet.org/files/ptb-xl-plus/1.0.1/fiducial_points/ecgdeli/21000/21306_points_lead_V1.atr",
    "bytes": 3128,
    "sha256": "3f8026e88022a02f88b0f731abf37d06ab0185198afdcd93844a75d74a579642",
    "official_verified": true,
    "status": "ok"
  },
  {
    "dataset": "plus",
    "path": "fiducial_points/ecgdeli/05000/05841_points_lead_V6.atr",
    "url": "https://physionet.org/files/ptb-xl-plus/1.0.1/fiducial_points/ecgdeli/05000/05841_points_lead_V6.atr",
    "bytes": 3746,
    "sha256": "c26c2085de1b229b046282481f1c1b5f5136983086f68f31f484e571a782a29e",
    "official_verified": true,
    "status": "ok"
  },
  {
    "dataset": "ptbxl",
    "path": "records500/14000/14613_hr.hea",
    "url": "https://physionet.org/files/ptb-xl/1.0.3/records500/14000/14613_hr.hea",
    "bytes": 600,
    "sha256": "65dd1c9afea675a19d58db59b68930c1def6d82cba5b8fa040b2c378b9e44289",
    "official_verified": true,
    "status": "ok"
  },
  {
    "dataset": "plus",
    "path": "fiducial_points/ecgdeli/14000/14613_points_lead_V6.atr",
    "url": "https://physionet.org/files/ptb-xl-plus/1.0.1/fiducial_points/ecgdeli/14000/14613_points_lead_V6.atr",
    "bytes": 2098,
    "sha256": "a1c1420e28fca74e337565fd67e3490367faa1e65bc4a0fd5867745c042249d3",
    "official_verified": true,
    "status": "ok"
  },
  {
    "dataset": "plus",
    "path": "fiducial_points/ecgdeli/14000/14613_points_lead_V1.atr",
    "url": "https://physionet.org/files/ptb-xl-plus/1.0.1/fiducial_points/ecgdeli/14000/14613_points_lead_V1.atr",
    "bytes": 2098,
    "sha256": "6a5879f0fcd7c80beb161fef73e28fd0ffc74e3d958ddac91df13326541f00de",
    "official_verified": true,
    "status": "ok"
  },
  {
    "dataset": "ptbxl",
    "path": "records500/02000/02561_hr.hea",
    "url": "https://physionet.org/files/ptb-xl/1.0.3/records500/02000/02561_hr.hea",
    "bytes": 613,
    "sha256": "9810f0a4c3abe1eeac11d047bc5e293e3ab6717876aa4a9a4c9eb613f186241a",
    "official_verified": true,
    "status": "ok"
  },
  {
    "dataset": "ptbxl",
    "path": "records500/05000/05841_hr.hea",
    "url": "https://physionet.org/files/ptb-xl/1.0.3/records500/05000/05841_hr.hea",
    "bytes": 602,
    "sha256": "b13325732a1b5ac5561e58ea9e92750318a968529c7e1da91304e7592be98c99",
    "official_verified": true,
    "status": "ok"
  },
  {
    "dataset": "plus",
    "path": "fiducial_points/ecgdeli/21000/21306_points_lead_V6.atr",
    "url": "https://physionet.org/files/ptb-xl-plus/1.0.1/fiducial_points/ecgdeli/21000/21306_points_lead_V6.atr",
    "bytes": 3128,
    "sha256": "9ca2e54ba758c75bccbef3ef39f048dd57cdbc10cc51b8a13f10bb03f01b1e85",
    "official_verified": true,
    "status": "ok"
  },
  {
    "dataset": "plus",
    "path": "fiducial_points/ecgdeli/05000/05841_points_lead_V1.atr",
    "url": "https://physionet.org/files/ptb-xl-plus/1.0.1/fiducial_points/ecgdeli/05000/05841_points_lead_V1.atr",
    "bytes": 3746,
    "sha256": "293e4a0d9b8dc7484d6dc371c405499e0478ad72000300711890b57aa1af2387",
    "official_verified": true,
    "status": "ok"
  },
  {
    "dataset": "ptbxl",
    "path": "records500/05000/05841_hr.dat",
    "url": "https://physionet.org/files/ptb-xl/1.0.3/records500/05000/05841_hr.dat",
    "bytes": 120000,
    "sha256": "7f9a038f9472c21364c366b7e71d6fe06fe6fe94d1155b68d610dfd17e648383",
    "official_verified": true,
    "status": "ok"
  },
  {
    "dataset": "ptbxl",
    "path": "records500/00000/00180_hr.hea",
    "url": "https://physionet.org/files/ptb-xl/1.0.3/records500/00000/00180_hr.hea",
    "bytes": 614,
    "sha256": "6a9dc31539ce461e51ac603506d7c9785558578a4dc29322f16e03524c5a6717",
    "official_verified": true,
    "status": "ok"
  },
  {
    "dataset": "ptbxl",
    "path": "records500/02000/02561_hr.dat",
    "url": "https://physionet.org/files/ptb-xl/1.0.3/records500/02000/02561_hr.dat",
    "bytes": 120000,
    "sha256": "ab20092ff103a5c435202cc0737a44047f288508d6d2fa89c43f0156626918ce",
    "official_verified": true,
    "status": "ok"
  },
  {
    "dataset": "ptbxl",
    "path": "records500/14000/14613_hr.dat",
    "url": "https://physionet.org/files/ptb-xl/1.0.3/records500/14000/14613_hr.dat",
    "bytes": 120000,
    "sha256": "fa9f967d0b84e7f9f94adfcb6e1f7b8282aee7eb0d552dc6d00d1f833a2b71ae",
    "official_verified": true,
    "status": "ok"
  },
  {
    "dataset": "plus",
    "path": "fiducial_points/ecgdeli/02000/02561_points_lead_V1.atr",
    "url": "https://physionet.org/files/ptb-xl-plus/1.0.1/fiducial_points/ecgdeli/02000/02561_points_lead_V1.atr",
    "bytes": 2510,
    "sha256": "f5c71ef93211d7260e4982ba03f249f2bff9a2b4750b2a6094cd333d4433113f",
    "official_verified": true,
    "status": "ok"
  },
  {
    "dataset": "plus",
    "path": "fiducial_points/ecgdeli/02000/02561_points_lead_V6.atr",
    "url": "https://physionet.org/files/ptb-xl-plus/1.0.1/fiducial_points/ecgdeli/02000/02561_points_lead_V6.atr",
    "bytes": 2510,
    "sha256": "aa338e7ecc3838bae31e2efc93d5256811b1ebb01a8925765ba458253a7f0fbe",
    "official_verified": true,
    "status": "ok"
  },
  {
    "dataset": "ptbxl",
    "path": "records500/00000/00180_hr.dat",
    "url": "https://physionet.org/files/ptb-xl/1.0.3/records500/00000/00180_hr.dat",
    "bytes": 120000,
    "sha256": "ce187689142515de84ef1d23bd91287d05fe2134934cd2e91723538642474a39",
    "official_verified": true,
    "status": "ok"
  },
  {
    "dataset": "plus",
    "path": "fiducial_points/ecgdeli/11000/11933_points_lead_V1.atr",
    "url": "https://physionet.org/files/ptb-xl-plus/1.0.1/fiducial_points/ecgdeli/11000/11933_points_lead_V1.atr",
    "bytes": 2510,
    "sha256": "dcf04a51daad86171921fe9acd706332e9f6bde1f9847a07c6e9afad0b00d818",
    "official_verified": true,
    "status": "ok"
  },
  {
    "dataset": "ptbxl",
    "path": "records500/11000/11933_hr.hea",
    "url": "https://physionet.org/files/ptb-xl/1.0.3/records500/11000/11933_hr.hea",
    "bytes": 606,
    "sha256": "6a794a041df33abdb17b2a5db35de9daf3e0505a1c266c351768915c41c616d6",
    "official_verified": true,
    "status": "ok"
  },
  {
    "dataset": "plus",
    "path": "fiducial_points/ecgdeli/00000/00180_points_lead_V6.atr",
    "url": "https://physionet.org/files/ptb-xl-plus/1.0.1/fiducial_points/ecgdeli/00000/00180_points_lead_V6.atr",
    "bytes": 3128,
    "sha256": "1867b436933456449cff025e70da7c3f98999e13fcfeee036864448e02ffe792",
    "official_verified": true,
    "status": "ok"
  },
  {
    "dataset": "plus",
    "path": "fiducial_points/ecgdeli/00000/00180_points_lead_V1.atr",
    "url": "https://physionet.org/files/ptb-xl-plus/1.0.1/fiducial_points/ecgdeli/00000/00180_points_lead_V1.atr",
    "bytes": 3128,
    "sha256": "c6d256a020cecd58e5bcb7639e54bfbf7e1b6188ef355d671cabb395c46d560c",
    "official_verified": true,
    "status": "ok"
  },
  {
    "dataset": "ptbxl",
    "path": "records500/03000/03317_hr.hea",
    "url": "https://physionet.org/files/ptb-xl/1.0.3/records500/03000/03317_hr.hea",
    "bytes": 608,
    "sha256": "b52013dd5c008893c018cf03475a11eac2268fefcc0201602ca211e632847b4b",
    "official_verified": true,
    "status": "ok"
  },
  {
    "dataset": "plus",
    "path": "fiducial_points/ecgdeli/11000/11933_points_lead_V6.atr",
    "url": "https://physionet.org/files/ptb-xl-plus/1.0.1/fiducial_points/ecgdeli/11000/11933_points_lead_V6.atr",
    "bytes": 2510,
    "sha256": "a7a679753557bcb3b77f5e6ab174052003e1f80774504c0ff7b0fb3e0518237e",
    "official_verified": true,
    "status": "ok"
  },
  {
    "dataset": "plus",
    "path": "fiducial_points/ecgdeli/03000/03317_points_lead_V6.atr",
    "url": "https://physionet.org/files/ptb-xl-plus/1.0.1/fiducial_points/ecgdeli/03000/03317_points_lead_V6.atr",
    "bytes": 2922,
    "sha256": "e8c4924e850a9a03d64e3bf8002f81022d73ba2df8ed7a3153927c9b9e491c85",
    "official_verified": true,
    "status": "ok"
  },
  {
    "dataset": "plus",
    "path": "fiducial_points/ecgdeli/01000/01624_points_lead_V1.atr",
    "url": "https://physionet.org/files/ptb-xl-plus/1.0.1/fiducial_points/ecgdeli/01000/01624_points_lead_V1.atr",
    "bytes": 2716,
    "sha256": "e9ad587e5c41113ea7869492d2c451b7c9f135744545e345cb8a355da3a732b3",
    "official_verified": true,
    "status": "ok"
  },
  {
    "dataset": "ptbxl",
    "path": "records500/01000/01624_hr.hea",
    "url": "https://physionet.org/files/ptb-xl/1.0.3/records500/01000/01624_hr.hea",
    "bytes": 611,
    "sha256": "cbf45212c61d4c2f13c70a94ccc7c88b6abc8a0e0ac627e51a285786ab3f540a",
    "official_verified": true,
    "status": "ok"
  },
  {
    "dataset": "plus",
    "path": "fiducial_points/ecgdeli/03000/03317_points_lead_V1.atr",
    "url": "https://physionet.org/files/ptb-xl-plus/1.0.1/fiducial_points/ecgdeli/03000/03317_points_lead_V1.atr",
    "bytes": 2922,
    "sha256": "e8c8f574e13f3f45cf2d1c0352c49aa170bc11966469d68960caf77e808942e8",
    "official_verified": true,
    "status": "ok"
  },
  {
    "dataset": "plus",
    "path": "fiducial_points/ecgdeli/01000/01624_points_lead_V6.atr",
    "url": "https://physionet.org/files/ptb-xl-plus/1.0.1/fiducial_points/ecgdeli/01000/01624_points_lead_V6.atr",
    "bytes": 2716,
    "sha256": "ce11d47b959edb997ff67a07346eabd3ed95dade0ec5ecf0e2ea305aad7cb054",
    "official_verified": true,
    "status": "ok"
  },
  {
    "dataset": "ptbxl",
    "path": "records500/15000/15059_hr.hea",
    "url": "https://physionet.org/files/ptb-xl/1.0.3/records500/15000/15059_hr.hea",
    "bytes": 609,
    "sha256": "1379825d94a7410cd39ed7cc1e44d1f5b7595f2522b65b8c205a6a6ed5ba0b14",
    "official_verified": true,
    "status": "ok"
  },
  {
    "dataset": "plus",
    "path": "fiducial_points/ecgdeli/15000/15059_points_lead_V6.atr",
    "url": "https://physionet.org/files/ptb-xl-plus/1.0.1/fiducial_points/ecgdeli/15000/15059_points_lead_V6.atr",
    "bytes": 2716,
    "sha256": "851f3293815dc213e44fd8a463d401293afad77526fbbe4b323dc412d37cd3dd",
    "official_verified": true,
    "status": "ok"
  },
  {
    "dataset": "ptbxl",
    "path": "records500/15000/15834_hr.hea",
    "url": "https://physionet.org/files/ptb-xl/1.0.3/records500/15000/15834_hr.hea",
    "bytes": 616,
    "sha256": "9d03d458a74c7454430e1ae7fbfda38c62ea3f73cad9dbd7ec7ab7da4ef6bb18",
    "official_verified": true,
    "status": "ok"
  },
  {
    "dataset": "plus",
    "path": "fiducial_points/ecgdeli/15000/15059_points_lead_V1.atr",
    "url": "https://physionet.org/files/ptb-xl-plus/1.0.1/fiducial_points/ecgdeli/15000/15059_points_lead_V1.atr",
    "bytes": 2716,
    "sha256": "79444e75d6496dbb77b8d50aca6459d3d38c9fafff190bf2fd1aa5c4a6c1c6ff",
    "official_verified": true,
    "status": "ok"
  },
  {
    "dataset": "ptbxl",
    "path": "records500/11000/11933_hr.dat",
    "url": "https://physionet.org/files/ptb-xl/1.0.3/records500/11000/11933_hr.dat",
    "bytes": 120000,
    "sha256": "60396ae3654af0665b12d5b824b72f23042c87f5c56963404ca935cf745d9eae",
    "official_verified": true,
    "status": "ok"
  },
  {
    "dataset": "plus",
    "path": "fiducial_points/ecgdeli/15000/15834_points_lead_V1.atr",
    "url": "https://physionet.org/files/ptb-xl-plus/1.0.1/fiducial_points/ecgdeli/15000/15834_points_lead_V1.atr",
    "bytes": 2716,
    "sha256": "03e7ab7985664f62e65f5ea64a5c7a38f86c5fc63a6cd9ff0cdaeab18da39e6c",
    "official_verified": true,
    "status": "ok"
  },
  {
    "dataset": "ptbxl",
    "path": "records500/03000/03317_hr.dat",
    "url": "https://physionet.org/files/ptb-xl/1.0.3/records500/03000/03317_hr.dat",
    "bytes": 120000,
    "sha256": "717b097cadd83d93085bcf3b4ef29ea37f020c8088fd5527bd415136b7ac9fb3",
    "official_verified": true,
    "status": "ok"
  },
  {
    "dataset": "ptbxl",
    "path": "records500/01000/01624_hr.dat",
    "url": "https://physionet.org/files/ptb-xl/1.0.3/records500/01000/01624_hr.dat",
    "bytes": 120000,
    "sha256": "b3c5137d6438d52fc929202fc6b59d580c4e9ab2937a4995de72d1a942613cc9",
    "official_verified": true,
    "status": "ok"
  },
  {
    "dataset": "ptbxl",
    "path": "records500/00000/00963_hr.hea",
    "url": "https://physionet.org/files/ptb-xl/1.0.3/records500/00000/00963_hr.hea",
    "bytes": 600,
    "sha256": "037714de6add258b013ef69b3ecdd30fd9aaf42d1f07ca4ddf2c6c963191a20b",
    "official_verified": true,
    "status": "ok"
  },
  {
    "dataset": "ptbxl",
    "path": "records500/15000/15059_hr.dat",
    "url": "https://physionet.org/files/ptb-xl/1.0.3/records500/15000/15059_hr.dat",
    "bytes": 120000,
    "sha256": "b1081f2e4a6f2958d206ddc4ad63e5c568fccccee118d373c6e10d034fd4dfdf",
    "official_verified": true,
    "status": "ok"
  },
  {
    "dataset": "ptbxl",
    "path": "records500/15000/15834_hr.dat",
    "url": "https://physionet.org/files/ptb-xl/1.0.3/records500/15000/15834_hr.dat",
    "bytes": 120000,
    "sha256": "3e8b83b531f9d3e659cc0229a471822c077688992c780156a331875e4930947f",
    "official_verified": true,
    "status": "ok"
  },
  {
    "dataset": "plus",
    "path": "fiducial_points/ecgdeli/15000/15834_points_lead_V6.atr",
    "url": "https://physionet.org/files/ptb-xl-plus/1.0.1/fiducial_points/ecgdeli/15000/15834_points_lead_V6.atr",
    "bytes": 2716,
    "sha256": "7b239ddfa5db9c6837baac996e0fe1b0027ad3a5c3c3c94bb1ed6bf8b66dccac",
    "official_verified": true,
    "status": "ok"
  },
  {
    "dataset": "ptbxl",
    "path": "records500/00000/00963_hr.dat",
    "url": "https://physionet.org/files/ptb-xl/1.0.3/records500/00000/00963_hr.dat",
    "bytes": 120000,
    "sha256": "4ff6a7bf7be38c8e5e9018342867bfa666fde99e935d28f548c1a6078d8f310e",
    "official_verified": true,
    "status": "ok"
  },
  {
    "dataset": "plus",
    "path": "fiducial_points/ecgdeli/00000/00963_points_lead_V6.atr",
    "url": "https://physionet.org/files/ptb-xl-plus/1.0.1/fiducial_points/ecgdeli/00000/00963_points_lead_V6.atr",
    "bytes": 4158,
    "sha256": "5c154f6556a71c31af6ad9a59b568090ce1adb665aaea92a8337726ea7973c65",
    "official_verified": true,
    "status": "ok"
  },
  {
    "dataset": "plus",
    "path": "fiducial_points/ecgdeli/00000/00963_points_lead_V1.atr",
    "url": "https://physionet.org/files/ptb-xl-plus/1.0.1/fiducial_points/ecgdeli/00000/00963_points_lead_V1.atr",
    "bytes": 4158,
    "sha256": "03e927ea408b9c123f47a7ecb89e4d6b96947a469136e098a13ba132e354ecd4",
    "official_verified": true,
    "status": "ok"
  },
  {
    "dataset": "ptbxl",
    "path": "records500/10000/10327_hr.dat",
    "url": "https://physionet.org/files/ptb-xl/1.0.3/records500/10000/10327_hr.dat",
    "bytes": 120000,
    "sha256": "207d155867a98c2133564423d45b3a1cb583c9b0d4adc67f21d47daaf46404ab",
    "official_verified": true,
    "status": "ok"
  },
  {
    "dataset": "ptbxl",
    "path": "records500/05000/05855_hr.hea",
    "url": "https://physionet.org/files/ptb-xl/1.0.3/records500/05000/05855_hr.hea",
    "bytes": 607,
    "sha256": "ad35f74f15c050e9dd4301529a5864a5cd890e71be723baeeeb2e14bfd35769d",
    "official_verified": true,
    "status": "ok"
  },
  {
    "dataset": "ptbxl",
    "path": "records500/10000/10327_hr.hea",
    "url": "https://physionet.org/files/ptb-xl/1.0.3/records500/10000/10327_hr.hea",
    "bytes": 613,
    "sha256": "fd422d61d41739b6fd14800bea8d1489da6654578bf2cc3d2fd6f070fd3e59be",
    "official_verified": true,
    "status": "ok"
  },
  {
    "dataset": "plus",
    "path": "fiducial_points/ecgdeli/05000/05855_points_lead_V1.atr",
    "url": "https://physionet.org/files/ptb-xl-plus/1.0.1/fiducial_points/ecgdeli/05000/05855_points_lead_V1.atr",
    "bytes": 3128,
    "sha256": "191d9ee414e8ca10ebd4e9b260b038c83f9dcdea867f05b683aa9511232be2e4",
    "official_verified": true,
    "status": "ok"
  },
  {
    "dataset": "plus",
    "path": "fiducial_points/ecgdeli/05000/05855_points_lead_V6.atr",
    "url": "https://physionet.org/files/ptb-xl-plus/1.0.1/fiducial_points/ecgdeli/05000/05855_points_lead_V6.atr",
    "bytes": 3128,
    "sha256": "516f2bf4ae4179a165a8965496be07bb6924990b205442bc80422f14c2bb8bf9",
    "official_verified": true,
    "status": "ok"
  },
  {
    "dataset": "ptbxl",
    "path": "records500/17000/17860_hr.hea",
    "url": "https://physionet.org/files/ptb-xl/1.0.3/records500/17000/17860_hr.hea",
    "bytes": 610,
    "sha256": "6b19d9a2fb1b6a3ce3a8401c019d835a63d475f7d381e618b87643480a469e45",
    "official_verified": true,
    "status": "ok"
  },
  {
    "dataset": "plus",
    "path": "fiducial_points/ecgdeli/10000/10327_points_lead_V1.atr",
    "url": "https://physionet.org/files/ptb-xl-plus/1.0.1/fiducial_points/ecgdeli/10000/10327_points_lead_V1.atr",
    "bytes": 2510,
    "sha256": "8086cb9b2650ee730558f318f9cd23a84fc8e1ae08567064c3ee4ab91137bd1e",
    "official_verified": true,
    "status": "ok"
  },
  {
    "dataset": "plus",
    "path": "fiducial_points/ecgdeli/10000/10327_points_lead_V6.atr",
    "url": "https://physionet.org/files/ptb-xl-plus/1.0.1/fiducial_points/ecgdeli/10000/10327_points_lead_V6.atr",
    "bytes": 2510,
    "sha256": "6951156b46738f72b4e4c282e893aca11c16929dc67bbd9d59ed5b36afa042cc",
    "official_verified": true,
    "status": "ok"
  },
  {
    "dataset": "ptbxl",
    "path": "records500/05000/05855_hr.dat",
    "url": "https://physionet.org/files/ptb-xl/1.0.3/records500/05000/05855_hr.dat",
    "bytes": 120000,
    "sha256": "951538b7386568df755fb49635b5bb1bb9e4c5560afe8ade87b30bdacfb71ab0",
    "official_verified": true,
    "status": "ok"
  },
  {
    "dataset": "plus",
    "path": "fiducial_points/ecgdeli/17000/17860_points_lead_V1.atr",
    "url": "https://physionet.org/files/ptb-xl-plus/1.0.1/fiducial_points/ecgdeli/17000/17860_points_lead_V1.atr",
    "bytes": 1686,
    "sha256": "4fcba4d475bcd31ef42dace05063ee29440930760266e28f2bf2b6484765844c",
    "official_verified": true,
    "status": "ok"
  },
  {
    "dataset": "ptbxl",
    "path": "records500/17000/17860_hr.dat",
    "url": "https://physionet.org/files/ptb-xl/1.0.3/records500/17000/17860_hr.dat",
    "bytes": 120000,
    "sha256": "1d0a040e8a681ce37b06194e3868c00da8972553f78af7500d38d6fb310fed07",
    "official_verified": true,
    "status": "ok"
  },
  {
    "dataset": "ptbxl",
    "path": "records500/07000/07243_hr.hea",
    "url": "https://physionet.org/files/ptb-xl/1.0.3/records500/07000/07243_hr.hea",
    "bytes": 605,
    "sha256": "8aa61c7f87e504e1ac9616a100f81ac87281fe26bd907486bc66efa416d97b21",
    "official_verified": true,
    "status": "ok"
  },
  {
    "dataset": "plus",
    "path": "fiducial_points/ecgdeli/17000/17860_points_lead_V6.atr",
    "url": "https://physionet.org/files/ptb-xl-plus/1.0.1/fiducial_points/ecgdeli/17000/17860_points_lead_V6.atr",
    "bytes": 1686,
    "sha256": "d7ac737246c84a99107e83c7999897e4a13385332b4329321f503691933647c1",
    "official_verified": true,
    "status": "ok"
  },
  {
    "dataset": "ptbxl",
    "path": "records500/18000/18501_hr.hea",
    "url": "https://physionet.org/files/ptb-xl/1.0.3/records500/18000/18501_hr.hea",
    "bytes": 607,
    "sha256": "63a1565850dbaf15489fd9850a0c104087b881e7716a64df0490c27b0b534349",
    "official_verified": true,
    "status": "ok"
  },
  {
    "dataset": "plus",
    "path": "fiducial_points/ecgdeli/07000/07243_points_lead_V1.atr",
    "url": "https://physionet.org/files/ptb-xl-plus/1.0.1/fiducial_points/ecgdeli/07000/07243_points_lead_V1.atr",
    "bytes": 2304,
    "sha256": "95e02751dd74757e6b9e0e2e5c26d50946c03ef7d27719bad4f5a3d52948b902",
    "official_verified": true,
    "status": "ok"
  },
  {
    "dataset": "ptbxl",
    "path": "records500/07000/07243_hr.dat",
    "url": "https://physionet.org/files/ptb-xl/1.0.3/records500/07000/07243_hr.dat",
    "bytes": 120000,
    "sha256": "1e12df505c44caa29ec6b3a125b12c3b3bcdcc2a2529f10dd59f14d78a6aaf8e",
    "official_verified": true,
    "status": "ok"
  },
  {
    "dataset": "plus",
    "path": "fiducial_points/ecgdeli/18000/18501_points_lead_V6.atr",
    "url": "https://physionet.org/files/ptb-xl-plus/1.0.1/fiducial_points/ecgdeli/18000/18501_points_lead_V6.atr",
    "bytes": 2098,
    "sha256": "f90b9716ff9e6fdfc3b10c74cd523e358850b3057cc824d9de1fa8c73b177846",
    "official_verified": true,
    "status": "ok"
  },
  {
    "dataset": "plus",
    "path": "fiducial_points/ecgdeli/07000/07243_points_lead_V6.atr",
    "url": "https://physionet.org/files/ptb-xl-plus/1.0.1/fiducial_points/ecgdeli/07000/07243_points_lead_V6.atr",
    "bytes": 2304,
    "sha256": "6b3698e7fbd00e7ac2aa8554eb833a9ae02a7228c5b42df57fb358689d658ae5",
    "official_verified": true,
    "status": "ok"
  },
  {
    "dataset": "ptbxl",
    "path": "records500/03000/03356_hr.hea",
    "url": "https://physionet.org/files/ptb-xl/1.0.3/records500/03000/03356_hr.hea",
    "bytes": 605,
    "sha256": "f41739c028843874a6136e76f9572ff57b42ad309946a36e61a37de12ebe220a",
    "official_verified": true,
    "status": "ok"
  },
  {
    "dataset": "plus",
    "path": "fiducial_points/ecgdeli/18000/18501_points_lead_V1.atr",
    "url": "https://physionet.org/files/ptb-xl-plus/1.0.1/fiducial_points/ecgdeli/18000/18501_points_lead_V1.atr",
    "bytes": 2098,
    "sha256": "8e364ba078929b511b8c7ce5102590be505bd7d117f4a1fbe0fb32f3ef5dce72",
    "official_verified": true,
    "status": "ok"
  },
  {
    "dataset": "ptbxl",
    "path": "records500/18000/18501_hr.dat",
    "url": "https://physionet.org/files/ptb-xl/1.0.3/records500/18000/18501_hr.dat",
    "bytes": 120000,
    "sha256": "a0f65c84ab9d02041d240b07a34049a957324495aaba3e74933cb1477479a728",
    "official_verified": true,
    "status": "ok"
  },
  {
    "dataset": "ptbxl",
    "path": "records500/03000/03356_hr.dat",
    "url": "https://physionet.org/files/ptb-xl/1.0.3/records500/03000/03356_hr.dat",
    "bytes": 120000,
    "sha256": "36b885ebb551d94dffa64979e386506d2976af9cee79923600a4da1e56118d5f",
    "official_verified": true,
    "status": "ok"
  },
  {
    "dataset": "ptbxl",
    "path": "records500/16000/16564_hr.hea",
    "url": "https://physionet.org/files/ptb-xl/1.0.3/records500/16000/16564_hr.hea",
    "bytes": 616,
    "sha256": "00dce8a3581750fb7dca17ca7054954850c424dbf0dc2634c385b4b1c4cb09e5",
    "official_verified": true,
    "status": "ok"
  },
  {
    "dataset": "plus",
    "path": "fiducial_points/ecgdeli/03000/03356_points_lead_V6.atr",
    "url": "https://physionet.org/files/ptb-xl-plus/1.0.1/fiducial_points/ecgdeli/03000/03356_points_lead_V6.atr",
    "bytes": 2304,
    "sha256": "4c0b01fa8d8c38dbb1d6979a4d280b47c9ab96a75b80ff8e5d48cd49fe7d0800",
    "official_verified": true,
    "status": "ok"
  },
  {
    "dataset": "plus",
    "path": "fiducial_points/ecgdeli/03000/03356_points_lead_V1.atr",
    "url": "https://physionet.org/files/ptb-xl-plus/1.0.1/fiducial_points/ecgdeli/03000/03356_points_lead_V1.atr",
    "bytes": 2304,
    "sha256": "2c3bf7929208ed88d8277763ff9c43fadda8de24bc0fe0be1601de489e11be22",
    "official_verified": true,
    "status": "ok"
  },
  {
    "dataset": "ptbxl",
    "path": "records500/16000/16564_hr.dat",
    "url": "https://physionet.org/files/ptb-xl/1.0.3/records500/16000/16564_hr.dat",
    "bytes": 120000,
    "sha256": "c4edb63df5a98330d9db010758a688b88f01d04a4ff97982020afdde0e6bca5c",
    "official_verified": true,
    "status": "ok"
  },
  {
    "dataset": "plus",
    "path": "fiducial_points/ecgdeli/16000/16564_points_lead_V1.atr",
    "url": "https://physionet.org/files/ptb-xl-plus/1.0.1/fiducial_points/ecgdeli/16000/16564_points_lead_V1.atr",
    "bytes": 2510,
    "sha256": "5420efdbd2197605cb3785ed7ee8f7361b75db692057d4fa31166653bca3935d",
    "official_verified": true,
    "status": "ok"
  },
  {
    "dataset": "plus",
    "path": "fiducial_points/ecgdeli/16000/16564_points_lead_V6.atr",
    "url": "https://physionet.org/files/ptb-xl-plus/1.0.1/fiducial_points/ecgdeli/16000/16564_points_lead_V6.atr",
    "bytes": 2510,
    "sha256": "095f1fdd049fbe61c20989840117835f709f000198ed3b9fef2dd11b2d4f3c6c",
    "official_verified": true,
    "status": "ok"
  },
  {
    "dataset": "plus",
    "path": "fiducial_points/ecgdeli/00000/00779_points_lead_V6.atr",
    "url": "https://physionet.org/files/ptb-xl-plus/1.0.1/fiducial_points/ecgdeli/00000/00779_points_lead_V6.atr",
    "bytes": 2098,
    "sha256": "b7517d0a04931e0b86579b462586fad2b2945890bb98f1e21c226c15bbe92903",
    "official_verified": true,
    "status": "ok"
  },
  {
    "dataset": "ptbxl",
    "path": "records500/00000/00779_hr.hea",
    "url": "https://physionet.org/files/ptb-xl/1.0.3/records500/00000/00779_hr.hea",
    "bytes": 614,
    "sha256": "dcdd6adffa00e697a66427264e276dd04f740cd87c93b3b4e1382f8d7c2ebf9e",
    "official_verified": true,
    "status": "ok"
  },
  {
    "dataset": "ptbxl",
    "path": "records500/12000/12709_hr.dat",
    "url": "https://physionet.org/files/ptb-xl/1.0.3/records500/12000/12709_hr.dat",
    "bytes": 120000,
    "sha256": "ec89af3b71b8f773319ea43c9fe222af4a03e2949011754d77ad5f78eac3dd41",
    "official_verified": true,
    "status": "ok"
  },
  {
    "dataset": "ptbxl",
    "path": "records500/12000/12709_hr.hea",
    "url": "https://physionet.org/files/ptb-xl/1.0.3/records500/12000/12709_hr.hea",
    "bytes": 606,
    "sha256": "5cf9928f526657bdd04e5616ea16ce59e72d3bdb43485a63240832a4ff55c4ef",
    "official_verified": true,
    "status": "ok"
  },
  {
    "dataset": "plus",
    "path": "fiducial_points/ecgdeli/00000/00779_points_lead_V1.atr",
    "url": "https://physionet.org/files/ptb-xl-plus/1.0.1/fiducial_points/ecgdeli/00000/00779_points_lead_V1.atr",
    "bytes": 2098,
    "sha256": "16399d511e53e007836573050ebc2839c473f88796ea26ce7312bd93b694f1e0",
    "official_verified": true,
    "status": "ok"
  },
  {
    "dataset": "plus",
    "path": "fiducial_points/ecgdeli/12000/12709_points_lead_V1.atr",
    "url": "https://physionet.org/files/ptb-xl-plus/1.0.1/fiducial_points/ecgdeli/12000/12709_points_lead_V1.atr",
    "bytes": 1892,
    "sha256": "27e40733843c903033bac20e3f896fdb7dff349a1adad4e8fa8167434a939c97",
    "official_verified": true,
    "status": "ok"
  },
  {
    "dataset": "ptbxl",
    "path": "records500/00000/00779_hr.dat",
    "url": "https://physionet.org/files/ptb-xl/1.0.3/records500/00000/00779_hr.dat",
    "bytes": 120000,
    "sha256": "720cfb75ab9c8de09102b0576979e10b606a94d6ab363019980531371088e4b0",
    "official_verified": true,
    "status": "ok"
  },
  {
    "dataset": "plus",
    "path": "fiducial_points/ecgdeli/12000/12709_points_lead_V6.atr",
    "url": "https://physionet.org/files/ptb-xl-plus/1.0.1/fiducial_points/ecgdeli/12000/12709_points_lead_V6.atr",
    "bytes": 1892,
    "sha256": "532f6fa4b3ec37dd18137e8af4567dd21c4a78c2aeaa152385ee40178ff046fc",
    "official_verified": true,
    "status": "ok"
  },
  {
    "dataset": "ptbxl",
    "path": "records500/03000/03384_hr.hea",
    "url": "https://physionet.org/files/ptb-xl/1.0.3/records500/03000/03384_hr.hea",
    "bytes": 603,
    "sha256": "d0e2bb517095431c494b96960713ffee24f71138f200510e1900df3ecbecb9d7",
    "official_verified": true,
    "status": "ok"
  },
  {
    "dataset": "plus",
    "path": "fiducial_points/ecgdeli/13000/13397_points_lead_V6.atr",
    "url": "https://physionet.org/files/ptb-xl-plus/1.0.1/fiducial_points/ecgdeli/13000/13397_points_lead_V6.atr",
    "bytes": 3540,
    "sha256": "e7b48e69b08a282e9484a3a5745ef7cdf3b17957dc38d00fe44563f665c3edf0",
    "official_verified": true,
    "status": "ok"
  },
  {
    "dataset": "ptbxl",
    "path": "records500/03000/03384_hr.dat",
    "url": "https://physionet.org/files/ptb-xl/1.0.3/records500/03000/03384_hr.dat",
    "bytes": 120000,
    "sha256": "17dfd218cfc6b981f275f76f68d617519d9c1149e2805e232ccdd778ca66d3ff",
    "official_verified": true,
    "status": "ok"
  },
  {
    "dataset": "ptbxl",
    "path": "records500/12000/12400_hr.hea",
    "url": "https://physionet.org/files/ptb-xl/1.0.3/records500/12000/12400_hr.hea",
    "bytes": 602,
    "sha256": "e35a0e01dada8b5d3e78573be8cc055e73aa41fb357c291cd62fae225eaa1eb8",
    "official_verified": true,
    "status": "ok"
  },
  {
    "dataset": "plus",
    "path": "fiducial_points/ecgdeli/03000/03384_points_lead_V6.atr",
    "url": "https://physionet.org/files/ptb-xl-plus/1.0.1/fiducial_points/ecgdeli/03000/03384_points_lead_V6.atr",
    "bytes": 2510,
    "sha256": "2f15b4793e867d920c4abb8a44342abf8a97a9795979699a79e4eba5a22e5d12",
    "official_verified": true,
    "status": "ok"
  },
  {
    "dataset": "ptbxl",
    "path": "records500/13000/13397_hr.hea",
    "url": "https://physionet.org/files/ptb-xl/1.0.3/records500/13000/13397_hr.hea",
    "bytes": 611,
    "sha256": "78e2fb937290b1ab86a1c934495b4c816cc71850958e0c340ec2b8252c699602",
    "official_verified": true,
    "status": "ok"
  },
  {
    "dataset": "plus",
    "path": "fiducial_points/ecgdeli/13000/13397_points_lead_V1.atr",
    "url": "https://physionet.org/files/ptb-xl-plus/1.0.1/fiducial_points/ecgdeli/13000/13397_points_lead_V1.atr",
    "bytes": 3540,
    "sha256": "afd39129c42e9e2a0129d224e11c879a265ba8c58c701f85b0a4932121f3bd14",
    "official_verified": true,
    "status": "ok"
  },
  {
    "dataset": "plus",
    "path": "fiducial_points/ecgdeli/03000/03384_points_lead_V1.atr",
    "url": "https://physionet.org/files/ptb-xl-plus/1.0.1/fiducial_points/ecgdeli/03000/03384_points_lead_V1.atr",
    "bytes": 2510,
    "sha256": "425a20c268a252c2195999b615fa2dfdc322f0b031f0b6cf088089afc4cd28df",
    "official_verified": true,
    "status": "ok"
  },
  {
    "dataset": "ptbxl",
    "path": "records500/13000/13397_hr.dat",
    "url": "https://physionet.org/files/ptb-xl/1.0.3/records500/13000/13397_hr.dat",
    "bytes": 120000,
    "sha256": "be9a57243c0a667aff4147b229071cca9e4edad40e1b901f44ef92cf1f303837",
    "official_verified": true,
    "status": "ok"
  },
  {
    "dataset": "ptbxl",
    "path": "records500/01000/01632_hr.hea",
    "url": "https://physionet.org/files/ptb-xl/1.0.3/records500/01000/01632_hr.hea",
    "bytes": 607,
    "sha256": "e483663898c5a4fb7a08ac6bc873b7db690804d65e272d4e77d24bb884eb42d6",
    "official_verified": true,
    "status": "ok"
  },
  {
    "dataset": "plus",
    "path": "fiducial_points/ecgdeli/12000/12400_points_lead_V1.atr",
    "url": "https://physionet.org/files/ptb-xl-plus/1.0.1/fiducial_points/ecgdeli/12000/12400_points_lead_V1.atr",
    "bytes": 1892,
    "sha256": "e1f1d5edfa491b15edb72ac5448a87381b69f0568cb6ea00383ee8acaf1e0a28",
    "official_verified": true,
    "status": "ok"
  },
  {
    "dataset": "plus",
    "path": "fiducial_points/ecgdeli/12000/12400_points_lead_V6.atr",
    "url": "https://physionet.org/files/ptb-xl-plus/1.0.1/fiducial_points/ecgdeli/12000/12400_points_lead_V6.atr",
    "bytes": 1892,
    "sha256": "fa63c11066cb746c865374ee25014e3997ab5f6405a7b4e842ba2dd4043d0a67",
    "official_verified": true,
    "status": "ok"
  },
  {
    "dataset": "plus",
    "path": "fiducial_points/ecgdeli/01000/01632_points_lead_V6.atr",
    "url": "https://physionet.org/files/ptb-xl-plus/1.0.1/fiducial_points/ecgdeli/01000/01632_points_lead_V6.atr",
    "bytes": 2098,
    "sha256": "15f5ccba2ecef22ea92c1251e20caed51e15e637be5a6abbd80b372fc7f7eb3b",
    "official_verified": true,
    "status": "ok"
  },
  {
    "dataset": "plus",
    "path": "fiducial_points/ecgdeli/01000/01632_points_lead_V1.atr",
    "url": "https://physionet.org/files/ptb-xl-plus/1.0.1/fiducial_points/ecgdeli/01000/01632_points_lead_V1.atr",
    "bytes": 2098,
    "sha256": "47cd5c9cb7f5047100cb3fd0559d1c255550cd1cb1e142b9af3378dd7c16bfa1",
    "official_verified": true,
    "status": "ok"
  },
  {
    "dataset": "ptbxl",
    "path": "records500/02000/02722_hr.hea",
    "url": "https://physionet.org/files/ptb-xl/1.0.3/records500/02000/02722_hr.hea",
    "bytes": 599,
    "sha256": "77b1c5f027557a17dfc7592d52301391499f0ecfc3d8a16fb327e55dc07523ce",
    "official_verified": true,
    "status": "ok"
  },
  {
    "dataset": "plus",
    "path": "fiducial_points/ecgdeli/02000/02722_points_lead_V1.atr",
    "url": "https://physionet.org/files/ptb-xl-plus/1.0.1/fiducial_points/ecgdeli/02000/02722_points_lead_V1.atr",
    "bytes": 1686,
    "sha256": "c592c75b0a2ed0b0b91d4c13b795e7f0582098f037abb125e76a7f9f97d7f1d5",
    "official_verified": true,
    "status": "ok"
  },
  {
    "dataset": "ptbxl",
    "path": "records500/01000/01632_hr.dat",
    "url": "https://physionet.org/files/ptb-xl/1.0.3/records500/01000/01632_hr.dat",
    "bytes": 120000,
    "sha256": "b7c410f1ed6a9209132d2e6c7f3c408169f6e98bdc872f5fce06e4061dac472a",
    "official_verified": true,
    "status": "ok"
  },
  {
    "dataset": "plus",
    "path": "fiducial_points/ecgdeli/08000/08538_points_lead_V1.atr",
    "url": "https://physionet.org/files/ptb-xl-plus/1.0.1/fiducial_points/ecgdeli/08000/08538_points_lead_V1.atr",
    "bytes": 2098,
    "sha256": "b2b8f84c97a011e571e857b946f8cb11c20e1668cbe296fadc41bc044e0b164e",
    "official_verified": true,
    "status": "ok"
  },
  {
    "dataset": "ptbxl",
    "path": "records500/12000/12400_hr.dat",
    "url": "https://physionet.org/files/ptb-xl/1.0.3/records500/12000/12400_hr.dat",
    "bytes": 120000,
    "sha256": "2719bc27c6f37dc63c2cef3999e0ab458e068aa6c9d335d3719039b39e8f2159",
    "official_verified": true,
    "status": "ok"
  },
  {
    "dataset": "plus",
    "path": "fiducial_points/ecgdeli/02000/02722_points_lead_V6.atr",
    "url": "https://physionet.org/files/ptb-xl-plus/1.0.1/fiducial_points/ecgdeli/02000/02722_points_lead_V6.atr",
    "bytes": 1686,
    "sha256": "dcdf442e3ea6d7af584651f8cd20fa1ec7ff5745ecb54e8cd0902057b39f63ad",
    "official_verified": true,
    "status": "ok"
  },
  {
    "dataset": "ptbxl",
    "path": "records500/08000/08538_hr.hea",
    "url": "https://physionet.org/files/ptb-xl/1.0.3/records500/08000/08538_hr.hea",
    "bytes": 611,
    "sha256": "d612d49496622c21f3fc82d7ce67ae022f170eaa6ddca0152b2b0976ccf81055",
    "official_verified": true,
    "status": "ok"
  },
  {
    "dataset": "ptbxl",
    "path": "records500/02000/02722_hr.dat",
    "url": "https://physionet.org/files/ptb-xl/1.0.3/records500/02000/02722_hr.dat",
    "bytes": 120000,
    "sha256": "47211d8ae9bf85c5a3b0e88f6287f48bf3ac4823054439004fa03d99e3c65910",
    "official_verified": true,
    "status": "ok"
  },
  {
    "dataset": "plus",
    "path": "fiducial_points/ecgdeli/08000/08140_points_lead_V1.atr",
    "url": "https://physionet.org/files/ptb-xl-plus/1.0.1/fiducial_points/ecgdeli/08000/08140_points_lead_V1.atr",
    "bytes": 2304,
    "sha256": "8df37edc0189e5cddae386422ac7bcc1f9473ef9c4e67477efece11454f2de65",
    "official_verified": true,
    "status": "ok"
  },
  {
    "dataset": "plus",
    "path": "fiducial_points/ecgdeli/08000/08538_points_lead_V6.atr",
    "url": "https://physionet.org/files/ptb-xl-plus/1.0.1/fiducial_points/ecgdeli/08000/08538_points_lead_V6.atr",
    "bytes": 2098,
    "sha256": "fd11364043f584166ced249dd70c15a5f195abb38437e1aedd60f9994b0e1e8f",
    "official_verified": true,
    "status": "ok"
  },
  {
    "dataset": "plus",
    "path": "fiducial_points/ecgdeli/08000/08140_points_lead_V6.atr",
    "url": "https://physionet.org/files/ptb-xl-plus/1.0.1/fiducial_points/ecgdeli/08000/08140_points_lead_V6.atr",
    "bytes": 2304,
    "sha256": "0b0bfe247f8f09218a1d82939c5fc6f62c3274667a4632054f2f96dabff728eb",
    "official_verified": true,
    "status": "ok"
  },
  {
    "dataset": "ptbxl",
    "path": "records500/08000/08538_hr.dat",
    "url": "https://physionet.org/files/ptb-xl/1.0.3/records500/08000/08538_hr.dat",
    "bytes": 120000,
    "sha256": "fa4a8483ed313e64ebd158c10201a6266f9e4475159bc32cf33a7b32ced60d2a",
    "official_verified": true,
    "status": "ok"
  },
  {
    "dataset": "ptbxl",
    "path": "records500/08000/08140_hr.hea",
    "url": "https://physionet.org/files/ptb-xl/1.0.3/records500/08000/08140_hr.hea",
    "bytes": 619,
    "sha256": "0f5ef648e53abf1a6e35808d3e9a19b53464ee88c588d021c5d68e3a78b93690",
    "official_verified": true,
    "status": "ok"
  },
  {
    "dataset": "ptbxl",
    "path": "records500/09000/09979_hr.hea",
    "url": "https://physionet.org/files/ptb-xl/1.0.3/records500/09000/09979_hr.hea",
    "bytes": 607,
    "sha256": "f5efdd3940b60906afd771f193285663fc004caed9686a81182c33d74b8e509d",
    "official_verified": true,
    "status": "ok"
  },
  {
    "dataset": "ptbxl",
    "path": "records500/09000/09979_hr.dat",
    "url": "https://physionet.org/files/ptb-xl/1.0.3/records500/09000/09979_hr.dat",
    "bytes": 120000,
    "sha256": "d71863cf4ea2673c98dc3487c5c86c249b01ec58fec0a0ecd49fc9ba4d2cd6b3",
    "official_verified": true,
    "status": "ok"
  },
  {
    "dataset": "ptbxl",
    "path": "records500/08000/08140_hr.dat",
    "url": "https://physionet.org/files/ptb-xl/1.0.3/records500/08000/08140_hr.dat",
    "bytes": 120000,
    "sha256": "adf00c7ac5c6860dcc603a242e30bb7b538a0cfeb213a5abe9ce25ae68186bf2",
    "official_verified": true,
    "status": "ok"
  },
  {
    "dataset": "plus",
    "path": "fiducial_points/ecgdeli/09000/09979_points_lead_V1.atr",
    "url": "https://physionet.org/files/ptb-xl-plus/1.0.1/fiducial_points/ecgdeli/09000/09979_points_lead_V1.atr",
    "bytes": 2304,
    "sha256": "0782451a219d81808d2362f2e4006ed5d6cc61d7340a75552fb51f47cb9b5f44",
    "official_verified": true,
    "status": "ok"
  },
  {
    "dataset": "plus",
    "path": "fiducial_points/ecgdeli/09000/09979_points_lead_V6.atr",
    "url": "https://physionet.org/files/ptb-xl-plus/1.0.1/fiducial_points/ecgdeli/09000/09979_points_lead_V6.atr",
    "bytes": 2304,
    "sha256": "25a2b64d02886c86fa94d5e2ec394e0839e9b04f9c33777c9d13bf641ad66c9f",
    "official_verified": true,
    "status": "ok"
  },
  {
    "dataset": "plus",
    "path": "fiducial_points/ecgdeli/00000/00382_points_lead_V6.atr",
    "url": "https://physionet.org/files/ptb-xl-plus/1.0.1/fiducial_points/ecgdeli/00000/00382_points_lead_V6.atr",
    "bytes": 2716,
    "sha256": "7c65c04561ad7b6eb4c6c1f4238c44c83524dea3c7b18fd3d369b3fe65673a41",
    "official_verified": true,
    "status": "ok"
  },
  {
    "dataset": "plus",
    "path": "fiducial_points/ecgdeli/00000/00382_points_lead_V1.atr",
    "url": "https://physionet.org/files/ptb-xl-plus/1.0.1/fiducial_points/ecgdeli/00000/00382_points_lead_V1.atr",
    "bytes": 2716,
    "sha256": "c925ffbb40417f95b75d26f0dbef81a86ab1d7e215b9a46473600c1edce3eb17",
    "official_verified": true,
    "status": "ok"
  },
  {
    "dataset": "ptbxl",
    "path": "records500/00000/00382_hr.hea",
    "url": "https://physionet.org/files/ptb-xl/1.0.3/records500/00000/00382_hr.hea",
    "bytes": 616,
    "sha256": "1dcf3d66aeaeeec98c394d5f7aa984a394cd342f72320c7981d6497185205578",
    "official_verified": true,
    "status": "ok"
  },
  {
    "dataset": "ptbxl",
    "path": "records500/18000/18671_hr.hea",
    "url": "https://physionet.org/files/ptb-xl/1.0.3/records500/18000/18671_hr.hea",
    "bytes": 602,
    "sha256": "41c51e6770cc7176c28060e08f47bf32af953e644d7608a4228ef447038d080a",
    "official_verified": true,
    "status": "ok"
  },
  {
    "dataset": "ptbxl",
    "path": "records500/00000/00382_hr.dat",
    "url": "https://physionet.org/files/ptb-xl/1.0.3/records500/00000/00382_hr.dat",
    "bytes": 120000,
    "sha256": "0f7d7ad9e30235693ec1c24674c85a9b59f8e74cb3a00850e56442823da9b8ed",
    "official_verified": true,
    "status": "ok"
  },
  {
    "dataset": "ptbxl",
    "path": "records500/18000/18671_hr.dat",
    "url": "https://physionet.org/files/ptb-xl/1.0.3/records500/18000/18671_hr.dat",
    "bytes": 120000,
    "sha256": "a7fc8ab242ea1471df9d93c7519519ae116b8b585254642fdc828b9d531fe26c",
    "official_verified": true,
    "status": "ok"
  },
  {
    "dataset": "plus",
    "path": "fiducial_points/ecgdeli/18000/18671_points_lead_V1.atr",
    "url": "https://physionet.org/files/ptb-xl-plus/1.0.1/fiducial_points/ecgdeli/18000/18671_points_lead_V1.atr",
    "bytes": 2304,
    "sha256": "5ef82d670544ca8b686cee2a96f88734fadde8f40aabe9e5a9d7454933f2b992",
    "official_verified": true,
    "status": "ok"
  },
  {
    "dataset": "plus",
    "path": "fiducial_points/ecgdeli/03000/03793_points_lead_V1.atr",
    "url": "https://physionet.org/files/ptb-xl-plus/1.0.1/fiducial_points/ecgdeli/03000/03793_points_lead_V1.atr",
    "bytes": 2098,
    "sha256": "c03a4216a5c67594b5ac3ee2fc40c42d536bd5201d9e924a5d3e34a706cf2cb1",
    "official_verified": true,
    "status": "ok"
  },
  {
    "dataset": "ptbxl",
    "path": "records500/10000/10847_hr.hea",
    "url": "https://physionet.org/files/ptb-xl/1.0.3/records500/10000/10847_hr.hea",
    "bytes": 608,
    "sha256": "ea9ad7118d4467357a65f1b722eb443c3dfb329e28bd3d20250ddc632d972476",
    "official_verified": true,
    "status": "ok"
  },
  {
    "dataset": "plus",
    "path": "fiducial_points/ecgdeli/18000/18671_points_lead_V6.atr",
    "url": "https://physionet.org/files/ptb-xl-plus/1.0.1/fiducial_points/ecgdeli/18000/18671_points_lead_V6.atr",
    "bytes": 2304,
    "sha256": "69960e7c9625f14835440d415bfc82edb428bb98fa1aa4ddbf6d93638d599e21",
    "official_verified": true,
    "status": "ok"
  },
  {
    "dataset": "plus",
    "path": "fiducial_points/ecgdeli/03000/03793_points_lead_V6.atr",
    "url": "https://physionet.org/files/ptb-xl-plus/1.0.1/fiducial_points/ecgdeli/03000/03793_points_lead_V6.atr",
    "bytes": 2098,
    "sha256": "a9bd01d01bd7df14bc4db4f3f059b8302474dba107d67df4ab36e8b62ffe6a48",
    "official_verified": true,
    "status": "ok"
  },
  {
    "dataset": "ptbxl",
    "path": "records500/03000/03793_hr.hea",
    "url": "https://physionet.org/files/ptb-xl/1.0.3/records500/03000/03793_hr.hea",
    "bytes": 619,
    "sha256": "0ab05df3c4807d886aa60714a32d8982becaa76d8270d97dc919d410856ae026",
    "official_verified": true,
    "status": "ok"
  },
  {
    "dataset": "plus",
    "path": "fiducial_points/ecgdeli/10000/10847_points_lead_V6.atr",
    "url": "https://physionet.org/files/ptb-xl-plus/1.0.1/fiducial_points/ecgdeli/10000/10847_points_lead_V6.atr",
    "bytes": 2510,
    "sha256": "a9d0440f9670bea95680050de707b4b0fa5285a1ffc7a200c4487fcf236594ba",
    "official_verified": true,
    "status": "ok"
  },
  {
    "dataset": "plus",
    "path": "fiducial_points/ecgdeli/10000/10847_points_lead_V1.atr",
    "url": "https://physionet.org/files/ptb-xl-plus/1.0.1/fiducial_points/ecgdeli/10000/10847_points_lead_V1.atr",
    "bytes": 2510,
    "sha256": "b69b8437711d339c2172c7c0e22b1425c6f7100eea97c8cc3fef2375bf2d5983",
    "official_verified": true,
    "status": "ok"
  },
  {
    "dataset": "ptbxl",
    "path": "records500/03000/03793_hr.dat",
    "url": "https://physionet.org/files/ptb-xl/1.0.3/records500/03000/03793_hr.dat",
    "bytes": 120000,
    "sha256": "782df052407ee9082249901b9936841d8ef3941b6756b65717f6b9fc8420a2b1",
    "official_verified": true,
    "status": "ok"
  },
  {
    "dataset": "ptbxl",
    "path": "records500/08000/08195_hr.hea",
    "url": "https://physionet.org/files/ptb-xl/1.0.3/records500/08000/08195_hr.hea",
    "bytes": 613,
    "sha256": "349bfd09ccf6a97e8b797bcad5e2d4f8d17d32d6efba74bbc6cdea143186fa8e",
    "official_verified": true,
    "status": "ok"
  },
  {
    "dataset": "plus",
    "path": "fiducial_points/ecgdeli/08000/08195_points_lead_V1.atr",
    "url": "https://physionet.org/files/ptb-xl-plus/1.0.1/fiducial_points/ecgdeli/08000/08195_points_lead_V1.atr",
    "bytes": 1686,
    "sha256": "357ac6e0ab66e530751b62f22e7514e0f8278f55dd3ba09ddaaca6559ab85bfc",
    "official_verified": true,
    "status": "ok"
  },
  {
    "dataset": "ptbxl",
    "path": "records500/10000/10847_hr.dat",
    "url": "https://physionet.org/files/ptb-xl/1.0.3/records500/10000/10847_hr.dat",
    "bytes": 120000,
    "sha256": "588140153aec04929b1b27f27710c33857acd2997fa62881f3511a8f9b8cb1c2",
    "official_verified": true,
    "status": "ok"
  },
  {
    "dataset": "ptbxl",
    "path": "records500/08000/08218_hr.hea",
    "url": "https://physionet.org/files/ptb-xl/1.0.3/records500/08000/08218_hr.hea",
    "bytes": 607,
    "sha256": "6de395fa17dc3a0c8c50fdcaab8ce1af6ecb767bd2bfc914a5bcf6b0377662c2",
    "official_verified": true,
    "status": "ok"
  },
  {
    "dataset": "ptbxl",
    "path": "records500/08000/08195_hr.dat",
    "url": "https://physionet.org/files/ptb-xl/1.0.3/records500/08000/08195_hr.dat",
    "bytes": 120000,
    "sha256": "7786b5e20f2b12498a11eb2138c4dcf1287e04b882f7b4cf0f51f73b79ea47c2",
    "official_verified": true,
    "status": "ok"
  },
  {
    "dataset": "plus",
    "path": "fiducial_points/ecgdeli/08000/08218_points_lead_V6.atr",
    "url": "https://physionet.org/files/ptb-xl-plus/1.0.1/fiducial_points/ecgdeli/08000/08218_points_lead_V6.atr",
    "bytes": 3128,
    "sha256": "57c4a3ff1b5da5e2f9d9ba3525ee64768431687d024db94fda6d1183c5baadd5",
    "official_verified": true,
    "status": "ok"
  },
  {
    "dataset": "plus",
    "path": "fiducial_points/ecgdeli/08000/08195_points_lead_V6.atr",
    "url": "https://physionet.org/files/ptb-xl-plus/1.0.1/fiducial_points/ecgdeli/08000/08195_points_lead_V6.atr",
    "bytes": 1686,
    "sha256": "dda40774cf89378b058a925665944be3f3c2c1c0fee1d2a9358b4787ce5ee0c1",
    "official_verified": true,
    "status": "ok"
  },
  {
    "dataset": "ptbxl",
    "path": "records500/08000/08218_hr.dat",
    "url": "https://physionet.org/files/ptb-xl/1.0.3/records500/08000/08218_hr.dat",
    "bytes": 120000,
    "sha256": "81785fd0e36e6f2f39dbb96b67aeea3f735c814974a28fec74c8a8169b4d3bec",
    "official_verified": true,
    "status": "ok"
  },
  {
    "dataset": "ptbxl",
    "path": "records500/03000/03579_hr.dat",
    "url": "https://physionet.org/files/ptb-xl/1.0.3/records500/03000/03579_hr.dat",
    "bytes": 120000,
    "sha256": "0e033928bf3a5044603e531863707e145906f947b8602ac8a9153ec084929dfa",
    "official_verified": true,
    "status": "ok"
  },
  {
    "dataset": "plus",
    "path": "fiducial_points/ecgdeli/06000/06050_points_lead_V1.atr",
    "url": "https://physionet.org/files/ptb-xl-plus/1.0.1/fiducial_points/ecgdeli/06000/06050_points_lead_V1.atr",
    "bytes": 2304,
    "sha256": "c5acbb0faa5cd3674da3a7c488515df65bf5a727a6ac867bbb5611a13d3cfbac",
    "official_verified": true,
    "status": "ok"
  },
  {
    "dataset": "ptbxl",
    "path": "records500/03000/03579_hr.hea",
    "url": "https://physionet.org/files/ptb-xl/1.0.3/records500/03000/03579_hr.hea",
    "bytes": 607,
    "sha256": "6c7283194b0423a7d2ffabab4987343b6321bb86f903c0cce81776043e9c53bc",
    "official_verified": true,
    "status": "ok"
  },
  {
    "dataset": "ptbxl",
    "path": "records500/06000/06050_hr.hea",
    "url": "https://physionet.org/files/ptb-xl/1.0.3/records500/06000/06050_hr.hea",
    "bytes": 610,
    "sha256": "42b5bb3416994ec0a1dbd7a730303299d9cfdef3497dd749356dd02820253ab3",
    "official_verified": true,
    "status": "ok"
  },
  {
    "dataset": "plus",
    "path": "fiducial_points/ecgdeli/08000/08218_points_lead_V1.atr",
    "url": "https://physionet.org/files/ptb-xl-plus/1.0.1/fiducial_points/ecgdeli/08000/08218_points_lead_V1.atr",
    "bytes": 3128,
    "sha256": "734c7e4ca06f9ba9e5f72037e1d098b0150c1e8d05526ce38a41c93f361b6226",
    "official_verified": true,
    "status": "ok"
  },
  {
    "dataset": "plus",
    "path": "fiducial_points/ecgdeli/03000/03579_points_lead_V6.atr",
    "url": "https://physionet.org/files/ptb-xl-plus/1.0.1/fiducial_points/ecgdeli/03000/03579_points_lead_V6.atr",
    "bytes": 2510,
    "sha256": "1541a87bd633678798a4ef3436be67011c08c1ce5af95df485bdef124554643e",
    "official_verified": true,
    "status": "ok"
  },
  {
    "dataset": "plus",
    "path": "fiducial_points/ecgdeli/03000/03579_points_lead_V1.atr",
    "url": "https://physionet.org/files/ptb-xl-plus/1.0.1/fiducial_points/ecgdeli/03000/03579_points_lead_V1.atr",
    "bytes": 2510,
    "sha256": "8d8f610884da13fc8ced4695c69f3c687df001073424ed5e4e21643063d88e11",
    "official_verified": true,
    "status": "ok"
  },
  {
    "dataset": "ptbxl",
    "path": "records500/12000/12841_hr.hea",
    "url": "https://physionet.org/files/ptb-xl/1.0.3/records500/12000/12841_hr.hea",
    "bytes": 605,
    "sha256": "84d4879aa4086a98cc46147ee5142296f274b047bf8f7f60f9fd5ff2f14baea4",
    "official_verified": true,
    "status": "ok"
  },
  {
    "dataset": "plus",
    "path": "fiducial_points/ecgdeli/06000/06050_points_lead_V6.atr",
    "url": "https://physionet.org/files/ptb-xl-plus/1.0.1/fiducial_points/ecgdeli/06000/06050_points_lead_V6.atr",
    "bytes": 2304,
    "sha256": "ad6c2e81d720d7b97202fcfa19761782006f75b1f4bdf5f67721af962abaa45a",
    "official_verified": true,
    "status": "ok"
  },
  {
    "dataset": "ptbxl",
    "path": "records500/06000/06050_hr.dat",
    "url": "https://physionet.org/files/ptb-xl/1.0.3/records500/06000/06050_hr.dat",
    "bytes": 120000,
    "sha256": "c691d044a6ea9a25de02c223a25d100ea55332593ea43c3a4ab05b94df584d17",
    "official_verified": true,
    "status": "ok"
  },
  {
    "dataset": "plus",
    "path": "fiducial_points/ecgdeli/12000/12841_points_lead_V1.atr",
    "url": "https://physionet.org/files/ptb-xl-plus/1.0.1/fiducial_points/ecgdeli/12000/12841_points_lead_V1.atr",
    "bytes": 2098,
    "sha256": "dbbb1341c018f9e6d71ce31e9329d2d73a4e2f2040a0aeca4e9b4ad0a066ea85",
    "official_verified": true,
    "status": "ok"
  },
  {
    "dataset": "ptbxl",
    "path": "records500/12000/12841_hr.dat",
    "url": "https://physionet.org/files/ptb-xl/1.0.3/records500/12000/12841_hr.dat",
    "bytes": 120000,
    "sha256": "41131ebdee75a528a518e3180878cdb45a2c235c7fcbee1dfcd38384b81b1a3c",
    "official_verified": true,
    "status": "ok"
  },
  {
    "dataset": "ptbxl",
    "path": "records500/10000/10614_hr.dat",
    "url": "https://physionet.org/files/ptb-xl/1.0.3/records500/10000/10614_hr.dat",
    "bytes": 120000,
    "sha256": "d6a454df5a8acf0b980c42c0d07bdb719f66d23b95e6574f2a353075e69d8df0",
    "official_verified": true,
    "status": "ok"
  },
  {
    "dataset": "ptbxl",
    "path": "records500/10000/10614_hr.hea",
    "url": "https://physionet.org/files/ptb-xl/1.0.3/records500/10000/10614_hr.hea",
    "bytes": 601,
    "sha256": "813b86f385a2eaa70b4f042b81cd7a20fbd7cb0d01f55a0d50e41d14d6cd774c",
    "official_verified": true,
    "status": "ok"
  },
  {
    "dataset": "plus",
    "path": "fiducial_points/ecgdeli/12000/12841_points_lead_V6.atr",
    "url": "https://physionet.org/files/ptb-xl-plus/1.0.1/fiducial_points/ecgdeli/12000/12841_points_lead_V6.atr",
    "bytes": 2098,
    "sha256": "31b3f7a55c2474037a331361e1895370e38aa8109c4fbb975fadeaa04218568c",
    "official_verified": true,
    "status": "ok"
  },
  {
    "dataset": "plus",
    "path": "fiducial_points/ecgdeli/20000/20211_points_lead_V1.atr",
    "url": "https://physionet.org/files/ptb-xl-plus/1.0.1/fiducial_points/ecgdeli/20000/20211_points_lead_V1.atr",
    "bytes": 2304,
    "sha256": "1d8e8bf606d1cac332e76f1b31aad39131503f2d011057e81286a07c8f37f0c9",
    "official_verified": true,
    "status": "ok"
  },
  {
    "dataset": "plus",
    "path": "fiducial_points/ecgdeli/10000/10614_points_lead_V1.atr",
    "url": "https://physionet.org/files/ptb-xl-plus/1.0.1/fiducial_points/ecgdeli/10000/10614_points_lead_V1.atr",
    "bytes": 2510,
    "sha256": "ccdfa1a9b82b9f7918ff8a769e4c9c4aba3e9c71fbf4be0b6fa88e66522fe164",
    "official_verified": true,
    "status": "ok"
  },
  {
    "dataset": "plus",
    "path": "fiducial_points/ecgdeli/20000/20211_points_lead_V6.atr",
    "url": "https://physionet.org/files/ptb-xl-plus/1.0.1/fiducial_points/ecgdeli/20000/20211_points_lead_V6.atr",
    "bytes": 2304,
    "sha256": "322189187faeb969ddef5e32eb5c81306ebb7a4d247652a11f6d6f67b18971d4",
    "official_verified": true,
    "status": "ok"
  },
  {
    "dataset": "ptbxl",
    "path": "records500/20000/20211_hr.hea",
    "url": "https://physionet.org/files/ptb-xl/1.0.3/records500/20000/20211_hr.hea",
    "bytes": 610,
    "sha256": "f0749a7e578ac7f6087feabf03839448941859fd47525b39904f8b1ff51576b0",
    "official_verified": true,
    "status": "ok"
  },
  {
    "dataset": "ptbxl",
    "path": "records500/20000/20211_hr.dat",
    "url": "https://physionet.org/files/ptb-xl/1.0.3/records500/20000/20211_hr.dat",
    "bytes": 120000,
    "sha256": "e2ad98cfac4e000228013f3f004efb7a10816a012947e8ebcbda3e96f25cb631",
    "official_verified": true,
    "status": "ok"
  },
  {
    "dataset": "plus",
    "path": "fiducial_points/ecgdeli/10000/10614_points_lead_V6.atr",
    "url": "https://physionet.org/files/ptb-xl-plus/1.0.1/fiducial_points/ecgdeli/10000/10614_points_lead_V6.atr",
    "bytes": 2510,
    "sha256": "5db53bb8493d00f8e7947dfb66aa515264a3f89b2f986bd41e3fc528d7799218",
    "official_verified": true,
    "status": "ok"
  },
  {
    "dataset": "ptbxl",
    "path": "records500/03000/03281_hr.hea",
    "url": "https://physionet.org/files/ptb-xl/1.0.3/records500/03000/03281_hr.hea",
    "bytes": 604,
    "sha256": "48682d8a58bdf093a5e0f6c59a05d33e9735c1f563a672d02c6400d8964057e4",
    "official_verified": true,
    "status": "ok"
  },
  {
    "dataset": "plus",
    "path": "fiducial_points/ecgdeli/03000/03281_points_lead_V1.atr",
    "url": "https://physionet.org/files/ptb-xl-plus/1.0.1/fiducial_points/ecgdeli/03000/03281_points_lead_V1.atr",
    "bytes": 1686,
    "sha256": "7512c295a470b6d34c212d3c68ea972d208dcc48e8994c06bd9d1c790d698206",
    "official_verified": true,
    "status": "ok"
  },
  {
    "dataset": "ptbxl",
    "path": "records500/00000/00361_hr.hea",
    "url": "https://physionet.org/files/ptb-xl/1.0.3/records500/00000/00361_hr.hea",
    "bytes": 601,
    "sha256": "cf27334eb32084c4ac5b6745082138c0ae4f21015df91f7e3d1622e25d37eb7d",
    "official_verified": true,
    "status": "ok"
  },
  {
    "dataset": "plus",
    "path": "fiducial_points/ecgdeli/00000/00361_points_lead_V1.atr",
    "url": "https://physionet.org/files/ptb-xl-plus/1.0.1/fiducial_points/ecgdeli/00000/00361_points_lead_V1.atr",
    "bytes": 3128,
    "sha256": "1dcbaabc879c804a7b53bc9adfbdea4b9fbb991ae5c2f2c74b09ac7e7b9bce86",
    "official_verified": true,
    "status": "ok"
  },
  {
    "dataset": "plus",
    "path": "fiducial_points/ecgdeli/00000/00361_points_lead_V6.atr",
    "url": "https://physionet.org/files/ptb-xl-plus/1.0.1/fiducial_points/ecgdeli/00000/00361_points_lead_V6.atr",
    "bytes": 3128,
    "sha256": "155144716178e5ab5c14d3ec356d69b742455f2e889a5c4149769bee8ab9d1ed",
    "official_verified": true,
    "status": "ok"
  },
  {
    "dataset": "plus",
    "path": "fiducial_points/ecgdeli/03000/03281_points_lead_V6.atr",
    "url": "https://physionet.org/files/ptb-xl-plus/1.0.1/fiducial_points/ecgdeli/03000/03281_points_lead_V6.atr",
    "bytes": 1686,
    "sha256": "7779d45e693f9f85e5ac82dfebf6c58fe80de840848d834839c17887616dfa66",
    "official_verified": true,
    "status": "ok"
  },
  {
    "dataset": "ptbxl",
    "path": "records500/00000/00361_hr.dat",
    "url": "https://physionet.org/files/ptb-xl/1.0.3/records500/00000/00361_hr.dat",
    "bytes": 120000,
    "sha256": "777200605d47aa6f72d568c9e21bd4ee91cf8e1f28ed100849b5a4141a88baab",
    "official_verified": true,
    "status": "ok"
  },
  {
    "dataset": "ptbxl",
    "path": "records500/08000/08541_hr.hea",
    "url": "https://physionet.org/files/ptb-xl/1.0.3/records500/08000/08541_hr.hea",
    "bytes": 609,
    "sha256": "f71243cf0ad93e7cb0311f67110dba38e32bd9ed3edea725d477077949ecd461",
    "official_verified": true,
    "status": "ok"
  },
  {
    "dataset": "ptbxl",
    "path": "records500/03000/03281_hr.dat",
    "url": "https://physionet.org/files/ptb-xl/1.0.3/records500/03000/03281_hr.dat",
    "bytes": 120000,
    "sha256": "9b7a934b1e107c78841e4a88946045af23fa3b00a7ce0757a02796b0bb1940c7",
    "official_verified": true,
    "status": "ok"
  },
  {
    "dataset": "ptbxl",
    "path": "records500/10000/10160_hr.hea",
    "url": "https://physionet.org/files/ptb-xl/1.0.3/records500/10000/10160_hr.hea",
    "bytes": 612,
    "sha256": "59195e6e6ff2cd3f9f19c015ae723e45f9f74520044fabef4ebf91ebf56a0419",
    "official_verified": true,
    "status": "ok"
  },
  {
    "dataset": "plus",
    "path": "fiducial_points/ecgdeli/08000/08541_points_lead_V6.atr",
    "url": "https://physionet.org/files/ptb-xl-plus/1.0.1/fiducial_points/ecgdeli/08000/08541_points_lead_V6.atr",
    "bytes": 2304,
    "sha256": "4cc9a4abd174c8de175b89afef60c3de899d854678923f58b00799e65f645831",
    "official_verified": true,
    "status": "ok"
  },
  {
    "dataset": "plus",
    "path": "fiducial_points/ecgdeli/08000/08541_points_lead_V1.atr",
    "url": "https://physionet.org/files/ptb-xl-plus/1.0.1/fiducial_points/ecgdeli/08000/08541_points_lead_V1.atr",
    "bytes": 2304,
    "sha256": "97d99b909daa9a2f767276792ad3382a62f3aab15a1d728843c1db85681fda9b",
    "official_verified": true,
    "status": "ok"
  },
  {
    "dataset": "ptbxl",
    "path": "records500/08000/08541_hr.dat",
    "url": "https://physionet.org/files/ptb-xl/1.0.3/records500/08000/08541_hr.dat",
    "bytes": 120000,
    "sha256": "c4b6f714fc1390a81bef3929f05c065ccf52599e392630e8f44dd402d11b8b7e",
    "official_verified": true,
    "status": "ok"
  },
  {
    "dataset": "ptbxl",
    "path": "records500/10000/10160_hr.dat",
    "url": "https://physionet.org/files/ptb-xl/1.0.3/records500/10000/10160_hr.dat",
    "bytes": 120000,
    "sha256": "2a22b6b6eaf7b11a8dd1c0d134923cedbb7548b765d4c1d8a0e9c1824ab5f8b6",
    "official_verified": true,
    "status": "ok"
  },
  {
    "dataset": "plus",
    "path": "fiducial_points/ecgdeli/10000/10160_points_lead_V1.atr",
    "url": "https://physionet.org/files/ptb-xl-plus/1.0.1/fiducial_points/ecgdeli/10000/10160_points_lead_V1.atr",
    "bytes": 4570,
    "sha256": "01a72791882703300e4eef525a03b710cc3961f096b3b3e7395bb14dd8f79c33",
    "official_verified": true,
    "status": "ok"
  },
  {
    "dataset": "ptbxl",
    "path": "records500/09000/09819_hr.hea",
    "url": "https://physionet.org/files/ptb-xl/1.0.3/records500/09000/09819_hr.hea",
    "bytes": 605,
    "sha256": "4d5bb83ac17a79ef99a090969177c07993a5b9c70983412c10259e7f3c2b4fa8",
    "official_verified": true,
    "status": "ok"
  },
  {
    "dataset": "plus",
    "path": "fiducial_points/ecgdeli/09000/09819_points_lead_V1.atr",
    "url": "https://physionet.org/files/ptb-xl-plus/1.0.1/fiducial_points/ecgdeli/09000/09819_points_lead_V1.atr",
    "bytes": 2304,
    "sha256": "cad63f2673fff03d73e920ce944978f4dcab259173126fff43fc6bbf04c71308",
    "official_verified": true,
    "status": "ok"
  },
  {
    "dataset": "plus",
    "path": "fiducial_points/ecgdeli/09000/09819_points_lead_V6.atr",
    "url": "https://physionet.org/files/ptb-xl-plus/1.0.1/fiducial_points/ecgdeli/09000/09819_points_lead_V6.atr",
    "bytes": 2304,
    "sha256": "64eb3385fc75da91772016c5ccbd52d66642ba4a98a052b41b1cdf6d9c6f8063",
    "official_verified": true,
    "status": "ok"
  },
  {
    "dataset": "plus",
    "path": "fiducial_points/ecgdeli/10000/10160_points_lead_V6.atr",
    "url": "https://physionet.org/files/ptb-xl-plus/1.0.1/fiducial_points/ecgdeli/10000/10160_points_lead_V6.atr",
    "bytes": 4570,
    "sha256": "50d14771caa7f0de9a548de3ab2d9bfa64ac3e449ccd64b697e81b5ab969da48",
    "official_verified": true,
    "status": "ok"
  },
  {
    "dataset": "plus",
    "path": "fiducial_points/ecgdeli/06000/06788_points_lead_V6.atr",
    "url": "https://physionet.org/files/ptb-xl-plus/1.0.1/fiducial_points/ecgdeli/06000/06788_points_lead_V6.atr",
    "bytes": 2716,
    "sha256": "ef1896f3e4a05417a8708f750d045f69feb2dc50a04beb0408000a83dd6dabba",
    "official_verified": true,
    "status": "ok"
  },
  {
    "dataset": "ptbxl",
    "path": "records500/06000/06788_hr.hea",
    "url": "https://physionet.org/files/ptb-xl/1.0.3/records500/06000/06788_hr.hea",
    "bytes": 610,
    "sha256": "ac85dcfb8912bc27cd737babb116767dbae8be357bbcd1d70a929ec3a48c38b2",
    "official_verified": true,
    "status": "ok"
  },
  {
    "dataset": "plus",
    "path": "fiducial_points/ecgdeli/06000/06788_points_lead_V1.atr",
    "url": "https://physionet.org/files/ptb-xl-plus/1.0.1/fiducial_points/ecgdeli/06000/06788_points_lead_V1.atr",
    "bytes": 2716,
    "sha256": "b3da54872a3ccfc9d94d1a736615b74a7c80eb5f7a62f6a817390c8ed0f5bfdd",
    "official_verified": true,
    "status": "ok"
  },
  {
    "dataset": "plus",
    "path": "fiducial_points/ecgdeli/00000/00129_points_lead_V1.atr",
    "url": "https://physionet.org/files/ptb-xl-plus/1.0.1/fiducial_points/ecgdeli/00000/00129_points_lead_V1.atr",
    "bytes": 2098,
    "sha256": "6027c43554fcd1c8338a78533939571f6e6404e3a27d822c9bdf56f9b53a94ba",
    "official_verified": true,
    "status": "ok"
  },
  {
    "dataset": "ptbxl",
    "path": "records500/00000/00129_hr.hea",
    "url": "https://physionet.org/files/ptb-xl/1.0.3/records500/00000/00129_hr.hea",
    "bytes": 604,
    "sha256": "2904cf529536cdd2c65f364133295e6b79a1ccfd5893854766912714c342f881",
    "official_verified": true,
    "status": "ok"
  },
  {
    "dataset": "ptbxl",
    "path": "records500/09000/09819_hr.dat",
    "url": "https://physionet.org/files/ptb-xl/1.0.3/records500/09000/09819_hr.dat",
    "bytes": 120000,
    "sha256": "ee0f2687fca6c0636e2207560b7bf210963a7cc3fdc8b8e885403233317761c2",
    "official_verified": true,
    "status": "ok"
  },
  {
    "dataset": "ptbxl",
    "path": "records500/06000/06788_hr.dat",
    "url": "https://physionet.org/files/ptb-xl/1.0.3/records500/06000/06788_hr.dat",
    "bytes": 120000,
    "sha256": "774e658bc383743ef1134deaea78ff5afba2e290c4490b34f373207b202593fa",
    "official_verified": true,
    "status": "ok"
  },
  {
    "dataset": "plus",
    "path": "fiducial_points/ecgdeli/00000/00129_points_lead_V6.atr",
    "url": "https://physionet.org/files/ptb-xl-plus/1.0.1/fiducial_points/ecgdeli/00000/00129_points_lead_V6.atr",
    "bytes": 2098,
    "sha256": "6f18868531774e417e1400aff16c5c858b1c6f97466a63b9de6bb0383becbb11",
    "official_verified": true,
    "status": "ok"
  },
  {
    "dataset": "ptbxl",
    "path": "records500/00000/00129_hr.dat",
    "url": "https://physionet.org/files/ptb-xl/1.0.3/records500/00000/00129_hr.dat",
    "bytes": 120000,
    "sha256": "206dbde8fba69b640f369b32e70ea8d0340633a82ada11267b36d15d495fe41c",
    "official_verified": true,
    "status": "ok"
  },
  {
    "dataset": "ptbxl",
    "path": "records500/09000/09752_hr.hea",
    "url": "https://physionet.org/files/ptb-xl/1.0.3/records500/09000/09752_hr.hea",
    "bytes": 606,
    "sha256": "ae4ed23f183f77767320eb164bf80c78dcdacd3ae2e13187eb72ad3e35373f0e",
    "official_verified": true,
    "status": "ok"
  },
  {
    "dataset": "plus",
    "path": "fiducial_points/ecgdeli/01000/01282_points_lead_V6.atr",
    "url": "https://physionet.org/files/ptb-xl-plus/1.0.1/fiducial_points/ecgdeli/01000/01282_points_lead_V6.atr",
    "bytes": 2922,
    "sha256": "5b7eb3a75f15b22c038e376a7578ef10b9ca3dbfa27c879a39644cd20c3902d2",
    "official_verified": true,
    "status": "ok"
  },
  {
    "dataset": "ptbxl",
    "path": "records500/01000/01282_hr.hea",
    "url": "https://physionet.org/files/ptb-xl/1.0.3/records500/01000/01282_hr.hea",
    "bytes": 611,
    "sha256": "ad11fe67eba63b174bc147a05d6aa54c89ad467b42a0b9319b83a1fddd13dc09",
    "official_verified": true,
    "status": "ok"
  },
  {
    "dataset": "plus",
    "path": "fiducial_points/ecgdeli/01000/01282_points_lead_V1.atr",
    "url": "https://physionet.org/files/ptb-xl-plus/1.0.1/fiducial_points/ecgdeli/01000/01282_points_lead_V1.atr",
    "bytes": 2922,
    "sha256": "b3e2b6966d66b9179f8cda81504b5f1cc147cc02c822d7f61c5d08eb1ba36298",
    "official_verified": true,
    "status": "ok"
  },
  {
    "dataset": "plus",
    "path": "fiducial_points/ecgdeli/09000/09752_points_lead_V1.atr",
    "url": "https://physionet.org/files/ptb-xl-plus/1.0.1/fiducial_points/ecgdeli/09000/09752_points_lead_V1.atr",
    "bytes": 3128,
    "sha256": "b170f8ffbdf31c4aa5b566fb30cf6a2d9e1ecd77a82fa799a1d8dcd6c6622f1a",
    "official_verified": true,
    "status": "ok"
  },
  {
    "dataset": "ptbxl",
    "path": "records500/01000/01282_hr.dat",
    "url": "https://physionet.org/files/ptb-xl/1.0.3/records500/01000/01282_hr.dat",
    "bytes": 120000,
    "sha256": "1a406b343e61da82d7422636eee62f0b395b95ef957d10eb2fcc7bae2fed2846",
    "official_verified": true,
    "status": "ok"
  },
  {
    "dataset": "plus",
    "path": "fiducial_points/ecgdeli/09000/09752_points_lead_V6.atr",
    "url": "https://physionet.org/files/ptb-xl-plus/1.0.1/fiducial_points/ecgdeli/09000/09752_points_lead_V6.atr",
    "bytes": 3128,
    "sha256": "92096bd84aa00f1722b84bcfdbcf2b1d35cfc54355bfa88aac2732a6e49e6433",
    "official_verified": true,
    "status": "ok"
  },
  {
    "dataset": "ptbxl",
    "path": "records500/09000/09752_hr.dat",
    "url": "https://physionet.org/files/ptb-xl/1.0.3/records500/09000/09752_hr.dat",
    "bytes": 120000,
    "sha256": "a64b4ae8c5cd78204a636e18e031da8b8dbd1e4d847e99d092fe96304596918e",
    "official_verified": true,
    "status": "ok"
  },
  {
    "dataset": "plus",
    "path": "fiducial_points/ecgdeli/11000/11758_points_lead_V6.atr",
    "url": "https://physionet.org/files/ptb-xl-plus/1.0.1/fiducial_points/ecgdeli/11000/11758_points_lead_V6.atr",
    "bytes": 1892,
    "sha256": "6747232a863d4449f3d61f4e421205600c0d43531dedfd7c363026ee8803f1df",
    "official_verified": true,
    "status": "ok"
  },
  {
    "dataset": "ptbxl",
    "path": "records500/11000/11758_hr.hea",
    "url": "https://physionet.org/files/ptb-xl/1.0.3/records500/11000/11758_hr.hea",
    "bytes": 608,
    "sha256": "c2e8f7cd38e5ec16c270b641b81ede556e31ab798fa113778a9a5cd6546687dc",
    "official_verified": true,
    "status": "ok"
  },
  {
    "dataset": "ptbxl",
    "path": "records500/04000/04295_hr.hea",
    "url": "https://physionet.org/files/ptb-xl/1.0.3/records500/04000/04295_hr.hea",
    "bytes": 606,
    "sha256": "83be98eff2311be95d149a2b3a4f24b10c9d4a892575c2fb6c011f9581446361",
    "official_verified": true,
    "status": "ok"
  },
  {
    "dataset": "plus",
    "path": "fiducial_points/ecgdeli/04000/04295_points_lead_V1.atr",
    "url": "https://physionet.org/files/ptb-xl-plus/1.0.1/fiducial_points/ecgdeli/04000/04295_points_lead_V1.atr",
    "bytes": 2922,
    "sha256": "1da898dac8c561a0113fdab1da9de4c8bcc8ff442a89b0999c049660fed34bd9",
    "official_verified": true,
    "status": "ok"
  },
  {
    "dataset": "ptbxl",
    "path": "records500/11000/11758_hr.dat",
    "url": "https://physionet.org/files/ptb-xl/1.0.3/records500/11000/11758_hr.dat",
    "bytes": 120000,
    "sha256": "ff6a6408204b3f6786cf07b5b476c822a71ac8499981779f3228a4171769b2f0",
    "official_verified": true,
    "status": "ok"
  },
  {
    "dataset": "plus",
    "path": "fiducial_points/ecgdeli/04000/04295_points_lead_V6.atr",
    "url": "https://physionet.org/files/ptb-xl-plus/1.0.1/fiducial_points/ecgdeli/04000/04295_points_lead_V6.atr",
    "bytes": 2922,
    "sha256": "72c14010409a2977110aa7b39a68a3ae3251c64f3da366ffaab04815b3c1da42",
    "official_verified": true,
    "status": "ok"
  },
  {
    "dataset": "plus",
    "path": "fiducial_points/ecgdeli/11000/11758_points_lead_V1.atr",
    "url": "https://physionet.org/files/ptb-xl-plus/1.0.1/fiducial_points/ecgdeli/11000/11758_points_lead_V1.atr",
    "bytes": 1892,
    "sha256": "9e32f4aee69947ed2e343f9693e4cf2a29caec7fc53a27ecddecb519d95bffa0",
    "official_verified": true,
    "status": "ok"
  },
  {
    "dataset": "ptbxl",
    "path": "records500/04000/04295_hr.dat",
    "url": "https://physionet.org/files/ptb-xl/1.0.3/records500/04000/04295_hr.dat",
    "bytes": 120000,
    "sha256": "4cff62528ff979514f536f3cea0050679b826c6cc8be33063d319e511a0dec68",
    "official_verified": true,
    "status": "ok"
  },
  {
    "dataset": "ptbxl",
    "path": "records500/13000/13139_hr.hea",
    "url": "https://physionet.org/files/ptb-xl/1.0.3/records500/13000/13139_hr.hea",
    "bytes": 607,
    "sha256": "17a2130eec661cad8a9bea44fc7cb09588bef639d541d56c3e8b038f2b3ecc3c",
    "official_verified": true,
    "status": "ok"
  },
  {
    "dataset": "plus",
    "path": "fiducial_points/ecgdeli/13000/13139_points_lead_V1.atr",
    "url": "https://physionet.org/files/ptb-xl-plus/1.0.1/fiducial_points/ecgdeli/13000/13139_points_lead_V1.atr",
    "bytes": 2510,
    "sha256": "b7a5afa61cdd118319dfd8b901936760afbcce6a09438e3d52b6bbe2be9ade46",
    "official_verified": true,
    "status": "ok"
  },
  {
    "dataset": "ptbxl",
    "path": "records500/10000/10501_hr.hea",
    "url": "https://physionet.org/files/ptb-xl/1.0.3/records500/10000/10501_hr.hea",
    "bytes": 611,
    "sha256": "366b07aede72d8e2804671517d1b2c7a937f44bad807a8f0474e1fac526ddbd8",
    "official_verified": true,
    "status": "ok"
  },
  {
    "dataset": "plus",
    "path": "fiducial_points/ecgdeli/10000/10501_points_lead_V1.atr",
    "url": "https://physionet.org/files/ptb-xl-plus/1.0.1/fiducial_points/ecgdeli/10000/10501_points_lead_V1.atr",
    "bytes": 2098,
    "sha256": "ff8493e535689bde0c99a0a502cdb9cf9fe38ae1cc4c2c8870a212194d408ed3",
    "official_verified": true,
    "status": "ok"
  },
  {
    "dataset": "plus",
    "path": "fiducial_points/ecgdeli/10000/10501_points_lead_V6.atr",
    "url": "https://physionet.org/files/ptb-xl-plus/1.0.1/fiducial_points/ecgdeli/10000/10501_points_lead_V6.atr",
    "bytes": 2098,
    "sha256": "c32176aa998b5a0ea28cdd17f1f764ab68d78469f94c9c7aeac65adca027b474",
    "official_verified": true,
    "status": "ok"
  },
  {
    "dataset": "ptbxl",
    "path": "records500/13000/13139_hr.dat",
    "url": "https://physionet.org/files/ptb-xl/1.0.3/records500/13000/13139_hr.dat",
    "bytes": 120000,
    "sha256": "810dd5013701f6fde60224ec48ce5bedc52cda0a5af6841df11e51e31755f3ec",
    "official_verified": true,
    "status": "ok"
  },
  {
    "dataset": "ptbxl",
    "path": "records500/18000/18808_hr.hea",
    "url": "https://physionet.org/files/ptb-xl/1.0.3/records500/18000/18808_hr.hea",
    "bytes": 610,
    "sha256": "bd53d8da2eca9dc5abc4064e8637f31ae4b909a4ae3bf90dab65e59f572cfc19",
    "official_verified": true,
    "status": "ok"
  },
  {
    "dataset": "plus",
    "path": "fiducial_points/ecgdeli/18000/18808_points_lead_V1.atr",
    "url": "https://physionet.org/files/ptb-xl-plus/1.0.1/fiducial_points/ecgdeli/18000/18808_points_lead_V1.atr",
    "bytes": 2304,
    "sha256": "2b190cee767c290ff9e4cc21303ade51d24898be9f46f96823a1b29b8df668d4",
    "official_verified": true,
    "status": "ok"
  },
  {
    "dataset": "plus",
    "path": "fiducial_points/ecgdeli/13000/13139_points_lead_V6.atr",
    "url": "https://physionet.org/files/ptb-xl-plus/1.0.1/fiducial_points/ecgdeli/13000/13139_points_lead_V6.atr",
    "bytes": 2510,
    "sha256": "324dfaa4f91723a655373b10e7f1de2d711a243d059118e4d6637606fbb324b5",
    "official_verified": true,
    "status": "ok"
  },
  {
    "dataset": "ptbxl",
    "path": "records500/18000/18808_hr.dat",
    "url": "https://physionet.org/files/ptb-xl/1.0.3/records500/18000/18808_hr.dat",
    "bytes": 120000,
    "sha256": "7c6476ace9f519a6a94eee70fc1b3f1a74bc2f8350b56606357926982def4f06",
    "official_verified": true,
    "status": "ok"
  },
  {
    "dataset": "ptbxl",
    "path": "records500/10000/10240_hr.hea",
    "url": "https://physionet.org/files/ptb-xl/1.0.3/records500/10000/10240_hr.hea",
    "bytes": 611,
    "sha256": "f5abac2bea79a7340077aa8380e7a7094fba54bf0aa42e9e839b02ba27857154",
    "official_verified": true,
    "status": "ok"
  },
  {
    "dataset": "ptbxl",
    "path": "records500/10000/10501_hr.dat",
    "url": "https://physionet.org/files/ptb-xl/1.0.3/records500/10000/10501_hr.dat",
    "bytes": 120000,
    "sha256": "ed01e441bde27ab4ff5c75e435a601b4f78c85b5fc3755dfce87f9949718d6ab",
    "official_verified": true,
    "status": "ok"
  },
  {
    "dataset": "plus",
    "path": "fiducial_points/ecgdeli/10000/10240_points_lead_V6.atr",
    "url": "https://physionet.org/files/ptb-xl-plus/1.0.1/fiducial_points/ecgdeli/10000/10240_points_lead_V6.atr",
    "bytes": 3540,
    "sha256": "1ebca98790513a2c2aae09e38c2525424e7015e5500b56444850c0fcae06cf0e",
    "official_verified": true,
    "status": "ok"
  },
  {
    "dataset": "ptbxl",
    "path": "records500/13000/13267_hr.hea",
    "url": "https://physionet.org/files/ptb-xl/1.0.3/records500/13000/13267_hr.hea",
    "bytes": 603,
    "sha256": "d1f9fab0d2763bd4ab51298018a0a21fb13e2194b18834b616626ee7976786b1",
    "official_verified": true,
    "status": "ok"
  },
  {
    "dataset": "plus",
    "path": "fiducial_points/ecgdeli/18000/18808_points_lead_V6.atr",
    "url": "https://physionet.org/files/ptb-xl-plus/1.0.1/fiducial_points/ecgdeli/18000/18808_points_lead_V6.atr",
    "bytes": 2304,
    "sha256": "feea205eecb0f5944f845454ab478191b178ac1034e37ad43edbf2cf14ad0386",
    "official_verified": true,
    "status": "ok"
  },
  {
    "dataset": "plus",
    "path": "fiducial_points/ecgdeli/10000/10240_points_lead_V1.atr",
    "url": "https://physionet.org/files/ptb-xl-plus/1.0.1/fiducial_points/ecgdeli/10000/10240_points_lead_V1.atr",
    "bytes": 3540,
    "sha256": "1a69f880fe13ad2ed8a944c8a3eabe8a2f00f49069eb0b8c33a3a0d5e404bba0",
    "official_verified": true,
    "status": "ok"
  },
  {
    "dataset": "ptbxl",
    "path": "records500/10000/10240_hr.dat",
    "url": "https://physionet.org/files/ptb-xl/1.0.3/records500/10000/10240_hr.dat",
    "bytes": 120000,
    "sha256": "571c12678cefba07a60b8f7b650fd352a09a7a268fc035c31a78d95afd827c87",
    "official_verified": true,
    "status": "ok"
  },
  {
    "dataset": "ptbxl",
    "path": "records500/16000/16010_hr.hea",
    "url": "https://physionet.org/files/ptb-xl/1.0.3/records500/16000/16010_hr.hea",
    "bytes": 617,
    "sha256": "fa81b218e048555e21644b87b9fa1cd2919ae72fe9c17b0dff376fefe36ae72a",
    "official_verified": true,
    "status": "ok"
  },
  {
    "dataset": "plus",
    "path": "fiducial_points/ecgdeli/13000/13267_points_lead_V6.atr",
    "url": "https://physionet.org/files/ptb-xl-plus/1.0.1/fiducial_points/ecgdeli/13000/13267_points_lead_V6.atr",
    "bytes": 2304,
    "sha256": "d2bfd12011a4c26f85bb47297bd6f6225c4a0cb61b53777ba99a87daffacf720",
    "official_verified": true,
    "status": "ok"
  },
  {
    "dataset": "plus",
    "path": "fiducial_points/ecgdeli/13000/13267_points_lead_V1.atr",
    "url": "https://physionet.org/files/ptb-xl-plus/1.0.1/fiducial_points/ecgdeli/13000/13267_points_lead_V1.atr",
    "bytes": 2304,
    "sha256": "318493dcbb5a607939a41bbf654af6e5f404d87ea99f46d8f81424b92ded5b64",
    "official_verified": true,
    "status": "ok"
  },
  {
    "dataset": "ptbxl",
    "path": "records500/18000/18256_hr.hea",
    "url": "https://physionet.org/files/ptb-xl/1.0.3/records500/18000/18256_hr.hea",
    "bytes": 622,
    "sha256": "abd80a2cd6ee2c5a911221022abb6f611aab6b9e0ce90b6c5eeb91fd9977aed6",
    "official_verified": true,
    "status": "ok"
  },
  {
    "dataset": "plus",
    "path": "fiducial_points/ecgdeli/16000/16010_points_lead_V6.atr",
    "url": "https://physionet.org/files/ptb-xl-plus/1.0.1/fiducial_points/ecgdeli/16000/16010_points_lead_V6.atr",
    "bytes": 1892,
    "sha256": "12c01332e123fc70220dca9141d388f1047b7b8328c8a438fc1cdfa6d8fe1a50",
    "official_verified": true,
    "status": "ok"
  },
  {
    "dataset": "ptbxl",
    "path": "records500/16000/16010_hr.dat",
    "url": "https://physionet.org/files/ptb-xl/1.0.3/records500/16000/16010_hr.dat",
    "bytes": 120000,
    "sha256": "0a69cfc36425450096e9f8f7d5a8fd1739320f7253d82b1b06b474c726824019",
    "official_verified": true,
    "status": "ok"
  },
  {
    "dataset": "plus",
    "path": "fiducial_points/ecgdeli/16000/16010_points_lead_V1.atr",
    "url": "https://physionet.org/files/ptb-xl-plus/1.0.1/fiducial_points/ecgdeli/16000/16010_points_lead_V1.atr",
    "bytes": 1892,
    "sha256": "3495a03f4ecd2ea7079e32f065399f75827cef471ed6612b8fe86b993bc41926",
    "official_verified": true,
    "status": "ok"
  },
  {
    "dataset": "ptbxl",
    "path": "records500/13000/13267_hr.dat",
    "url": "https://physionet.org/files/ptb-xl/1.0.3/records500/13000/13267_hr.dat",
    "bytes": 120000,
    "sha256": "2909b06daaab853f17aae98a3d8ef772455c34ca385557b62d99b3f060bca140",
    "official_verified": true,
    "status": "ok"
  },
  {
    "dataset": "plus",
    "path": "fiducial_points/ecgdeli/18000/18256_points_lead_V1.atr",
    "url": "https://physionet.org/files/ptb-xl-plus/1.0.1/fiducial_points/ecgdeli/18000/18256_points_lead_V1.atr",
    "bytes": 4570,
    "sha256": "ca2b6494f4b208ee4dfab9d2745cd1caca9d5ce9271e9b8f8e6a736f80f5d09f",
    "official_verified": true,
    "status": "ok"
  },
  {
    "dataset": "plus",
    "path": "fiducial_points/ecgdeli/18000/18256_points_lead_V6.atr",
    "url": "https://physionet.org/files/ptb-xl-plus/1.0.1/fiducial_points/ecgdeli/18000/18256_points_lead_V6.atr",
    "bytes": 4570,
    "sha256": "e3b113326cf86e41bce863a07837afae1fd9d47437a356835083597cc5578072",
    "official_verified": true,
    "status": "ok"
  },
  {
    "dataset": "plus",
    "path": "fiducial_points/ecgdeli/12000/12576_points_lead_V1.atr",
    "url": "https://physionet.org/files/ptb-xl-plus/1.0.1/fiducial_points/ecgdeli/12000/12576_points_lead_V1.atr",
    "bytes": 3128,
    "sha256": "2acb4f2c92e2d5497153426afca4f94f752e386e681a810e1c0b2ff55ff2dc30",
    "official_verified": true,
    "status": "ok"
  },
  {
    "dataset": "ptbxl",
    "path": "records500/18000/18256_hr.dat",
    "url": "https://physionet.org/files/ptb-xl/1.0.3/records500/18000/18256_hr.dat",
    "bytes": 120000,
    "sha256": "b2c71e45c450a6ddbab30706bad7c009f45b6d0e9f9a24c90fb4e034995f363b",
    "official_verified": true,
    "status": "ok"
  },
  {
    "dataset": "ptbxl",
    "path": "records500/05000/05777_hr.hea",
    "url": "https://physionet.org/files/ptb-xl/1.0.3/records500/05000/05777_hr.hea",
    "bytes": 607,
    "sha256": "43b0f689e107b2a8bd2c935f6354cb43af4e6c385505f9d8dcede605d2344664",
    "official_verified": true,
    "status": "ok"
  },
  {
    "dataset": "ptbxl",
    "path": "records500/12000/12576_hr.hea",
    "url": "https://physionet.org/files/ptb-xl/1.0.3/records500/12000/12576_hr.hea",
    "bytes": 603,
    "sha256": "23524c392c05651244577fdc673f47f2d673385faa24164fc7ef9145882fd7e7",
    "official_verified": true,
    "status": "ok"
  },
  {
    "dataset": "ptbxl",
    "path": "records500/12000/12576_hr.dat",
    "url": "https://physionet.org/files/ptb-xl/1.0.3/records500/12000/12576_hr.dat",
    "bytes": 120000,
    "sha256": "f05a27a03db2b757c9dfc434941be0fa9f18e9fd85f6746991ce960d4416b635",
    "official_verified": true,
    "status": "ok"
  },
  {
    "dataset": "plus",
    "path": "fiducial_points/ecgdeli/05000/05777_points_lead_V1.atr",
    "url": "https://physionet.org/files/ptb-xl-plus/1.0.1/fiducial_points/ecgdeli/05000/05777_points_lead_V1.atr",
    "bytes": 2922,
    "sha256": "be75fda22d12c7c93c28c637b117e8157b1bd668100b0cb0bce06f92369b7fd4",
    "official_verified": true,
    "status": "ok"
  },
  {
    "dataset": "plus",
    "path": "fiducial_points/ecgdeli/12000/12576_points_lead_V6.atr",
    "url": "https://physionet.org/files/ptb-xl-plus/1.0.1/fiducial_points/ecgdeli/12000/12576_points_lead_V6.atr",
    "bytes": 3128,
    "sha256": "47059ac02913eb8b6cb68eb48259ae88b185006fa823711c4dc546b25c51a673",
    "official_verified": true,
    "status": "ok"
  },
  {
    "dataset": "plus",
    "path": "fiducial_points/ecgdeli/05000/05777_points_lead_V6.atr",
    "url": "https://physionet.org/files/ptb-xl-plus/1.0.1/fiducial_points/ecgdeli/05000/05777_points_lead_V6.atr",
    "bytes": 2922,
    "sha256": "0da67dfeec36d9bca248b1d835f36b9c554df740679f96b9649c962cb2c6ff38",
    "official_verified": true,
    "status": "ok"
  },
  {
    "dataset": "ptbxl",
    "path": "records500/05000/05777_hr.dat",
    "url": "https://physionet.org/files/ptb-xl/1.0.3/records500/05000/05777_hr.dat",
    "bytes": 120000,
    "sha256": "07a5cf1a9a71c9912f33e9278e77a8555fdbd7e96d159bbccc8ef779b4ae021a",
    "official_verified": true,
    "status": "ok"
  },
  {
    "dataset": "ptbxl",
    "path": "records500/16000/16865_hr.hea",
    "url": "https://physionet.org/files/ptb-xl/1.0.3/records500/16000/16865_hr.hea",
    "bytes": 608,
    "sha256": "a913535ce0a8117755f02ca70a0548370286048a5ac939f1d1699dedae8cb9b3",
    "official_verified": true,
    "status": "ok"
  },
  {
    "dataset": "ptbxl",
    "path": "records500/08000/08241_hr.hea",
    "url": "https://physionet.org/files/ptb-xl/1.0.3/records500/08000/08241_hr.hea",
    "bytes": 601,
    "sha256": "6d6329cd0a819ebc910fb7751a32db3f1250b6fbf482a2f21abd8e6de900ba5f",
    "official_verified": true,
    "status": "ok"
  },
  {
    "dataset": "plus",
    "path": "fiducial_points/ecgdeli/08000/08241_points_lead_V6.atr",
    "url": "https://physionet.org/files/ptb-xl-plus/1.0.1/fiducial_points/ecgdeli/08000/08241_points_lead_V6.atr",
    "bytes": 1892,
    "sha256": "185d66c415493a5ef3505517b0c04b3de31680e05bb2057c926130146bba5229",
    "official_verified": true,
    "status": "ok"
  },
  {
    "dataset": "ptbxl",
    "path": "records500/16000/16865_hr.dat",
    "url": "https://physionet.org/files/ptb-xl/1.0.3/records500/16000/16865_hr.dat",
    "bytes": 120000,
    "sha256": "8067a163c171de167fe199b596d946ca6e42549b61ba04a85d609867de98ca4d",
    "official_verified": true,
    "status": "ok"
  },
  {
    "dataset": "plus",
    "path": "fiducial_points/ecgdeli/16000/16865_points_lead_V6.atr",
    "url": "https://physionet.org/files/ptb-xl-plus/1.0.1/fiducial_points/ecgdeli/16000/16865_points_lead_V6.atr",
    "bytes": 1892,
    "sha256": "a58bd6bb4d60e69dd796c2b1c68c68cb7f041d57b6b4d4e6ddb69c4f6abf0f10",
    "official_verified": true,
    "status": "ok"
  },
  {
    "dataset": "plus",
    "path": "fiducial_points/ecgdeli/08000/08241_points_lead_V1.atr",
    "url": "https://physionet.org/files/ptb-xl-plus/1.0.1/fiducial_points/ecgdeli/08000/08241_points_lead_V1.atr",
    "bytes": 1892,
    "sha256": "5e473be3d7a5ae08f364dec3086ac14a47b4d6ee8acc8ca082b07df85c806962",
    "official_verified": true,
    "status": "ok"
  },
  {
    "dataset": "plus",
    "path": "fiducial_points/ecgdeli/16000/16865_points_lead_V1.atr",
    "url": "https://physionet.org/files/ptb-xl-plus/1.0.1/fiducial_points/ecgdeli/16000/16865_points_lead_V1.atr",
    "bytes": 1892,
    "sha256": "850daa2a80123675e2bdeae50d633595268a7c4bc98175a9fc5d851308efd017",
    "official_verified": true,
    "status": "ok"
  },
  {
    "dataset": "ptbxl",
    "path": "records500/03000/03159_hr.hea",
    "url": "https://physionet.org/files/ptb-xl/1.0.3/records500/03000/03159_hr.hea",
    "bytes": 606,
    "sha256": "227816a3f28ae79e929ce3aef4936111f4f2acbcad8b0ed61034f719adf86d9f",
    "official_verified": true,
    "status": "ok"
  },
  {
    "dataset": "ptbxl",
    "path": "records500/08000/08241_hr.dat",
    "url": "https://physionet.org/files/ptb-xl/1.0.3/records500/08000/08241_hr.dat",
    "bytes": 120000,
    "sha256": "2964efe156591a1d72b9bd34ccbebd992d43201cf524457a6d11e5d9c79e3b0e",
    "official_verified": true,
    "status": "ok"
  },
  {
    "dataset": "plus",
    "path": "fiducial_points/ecgdeli/03000/03159_points_lead_V1.atr",
    "url": "https://physionet.org/files/ptb-xl-plus/1.0.1/fiducial_points/ecgdeli/03000/03159_points_lead_V1.atr",
    "bytes": 2716,
    "sha256": "e9b74b15676b1967628744b597f2afce6ab361c3dbfe5db4fe4e2006749d0745",
    "official_verified": true,
    "status": "ok"
  },
  {
    "dataset": "ptbxl",
    "path": "records500/01000/01812_hr.hea",
    "url": "https://physionet.org/files/ptb-xl/1.0.3/records500/01000/01812_hr.hea",
    "bytes": 604,
    "sha256": "68946c0177bb20e38327d574e522c0eab0648e86655517db337cd80228fc5bc8",
    "official_verified": true,
    "status": "ok"
  },
  {
    "dataset": "plus",
    "path": "fiducial_points/ecgdeli/03000/03159_points_lead_V6.atr",
    "url": "https://physionet.org/files/ptb-xl-plus/1.0.1/fiducial_points/ecgdeli/03000/03159_points_lead_V6.atr",
    "bytes": 2716,
    "sha256": "c3bd91f1e648edaf16404571b5f00c40fbf89ef87d44cc1ffc2ed72459ae3dcc",
    "official_verified": true,
    "status": "ok"
  },
  {
    "dataset": "plus",
    "path": "fiducial_points/ecgdeli/01000/01812_points_lead_V6.atr",
    "url": "https://physionet.org/files/ptb-xl-plus/1.0.1/fiducial_points/ecgdeli/01000/01812_points_lead_V6.atr",
    "bytes": 2304,
    "sha256": "45f9a7026ce7b9eedc423d9a7a23d2bb9f97dd4e22bb51900fc2126353c73fc2",
    "official_verified": true,
    "status": "ok"
  },
  {
    "dataset": "ptbxl",
    "path": "records500/03000/03159_hr.dat",
    "url": "https://physionet.org/files/ptb-xl/1.0.3/records500/03000/03159_hr.dat",
    "bytes": 120000,
    "sha256": "2c568a3f70b8769378bd52fb7b5822ff00fc69e08c7c0d94f4ecccf48674e66a",
    "official_verified": true,
    "status": "ok"
  },
  {
    "dataset": "ptbxl",
    "path": "records500/01000/01812_hr.dat",
    "url": "https://physionet.org/files/ptb-xl/1.0.3/records500/01000/01812_hr.dat",
    "bytes": 120000,
    "sha256": "80534d2fa3382f363d0ff28af4ed3dfa8882bc9a0ab6d08e2046d098381230d4",
    "official_verified": true,
    "status": "ok"
  },
  {
    "dataset": "plus",
    "path": "fiducial_points/ecgdeli/08000/08591_points_lead_V1.atr",
    "url": "https://physionet.org/files/ptb-xl-plus/1.0.1/fiducial_points/ecgdeli/08000/08591_points_lead_V1.atr",
    "bytes": 2098,
    "sha256": "4aad533db00e82434b610325c23f819d5c845d24cd3d0f58547093382cb8ae7e",
    "official_verified": true,
    "status": "ok"
  },
  {
    "dataset": "ptbxl",
    "path": "records500/03000/03785_hr.hea",
    "url": "https://physionet.org/files/ptb-xl/1.0.3/records500/03000/03785_hr.hea",
    "bytes": 604,
    "sha256": "8383abdffc494c152bb515eee4a846f34bf6d3f566571544422e06aae7dc2867",
    "official_verified": true,
    "status": "ok"
  },
  {
    "dataset": "ptbxl",
    "path": "records500/08000/08591_hr.hea",
    "url": "https://physionet.org/files/ptb-xl/1.0.3/records500/08000/08591_hr.hea",
    "bytes": 609,
    "sha256": "5ae3506b1750aa7614940b2b4983776079af3cad6a021a856bf9acc03d88ab78",
    "official_verified": true,
    "status": "ok"
  },
  {
    "dataset": "plus",
    "path": "fiducial_points/ecgdeli/01000/01812_points_lead_V1.atr",
    "url": "https://physionet.org/files/ptb-xl-plus/1.0.1/fiducial_points/ecgdeli/01000/01812_points_lead_V1.atr",
    "bytes": 2304,
    "sha256": "e04a67815688f74f3686d437aa2d63f0652494bd7da089bd8e3df889621e6a9a",
    "official_verified": true,
    "status": "ok"
  },
  {
    "dataset": "ptbxl",
    "path": "records500/08000/08591_hr.dat",
    "url": "https://physionet.org/files/ptb-xl/1.0.3/records500/08000/08591_hr.dat",
    "bytes": 120000,
    "sha256": "4b4b1ce34f4c1496e9bc0b03f5b8d33f3162526754733d846c5bda9fab9dbfe1",
    "official_verified": true,
    "status": "ok"
  },
  {
    "dataset": "plus",
    "path": "fiducial_points/ecgdeli/08000/08591_points_lead_V6.atr",
    "url": "https://physionet.org/files/ptb-xl-plus/1.0.1/fiducial_points/ecgdeli/08000/08591_points_lead_V6.atr",
    "bytes": 2098,
    "sha256": "364c3ed1ea4636439333bf783fc8b4a83f311069f504d9f5e7fb59125926a66a",
    "official_verified": true,
    "status": "ok"
  },
  {
    "dataset": "plus",
    "path": "fiducial_points/ecgdeli/03000/03785_points_lead_V6.atr",
    "url": "https://physionet.org/files/ptb-xl-plus/1.0.1/fiducial_points/ecgdeli/03000/03785_points_lead_V6.atr",
    "bytes": 2098,
    "sha256": "f317026a8deb153a55e28b0ab950d519adc6b5b7550050b5c9f651008432dd41",
    "official_verified": true,
    "status": "ok"
  },
  {
    "dataset": "ptbxl",
    "path": "records500/03000/03785_hr.dat",
    "url": "https://physionet.org/files/ptb-xl/1.0.3/records500/03000/03785_hr.dat",
    "bytes": 120000,
    "sha256": "69c938f1bb3c850a0b0d8de5884e17290f39ca1b550487e140a772af07e410a6",
    "official_verified": true,
    "status": "ok"
  },
  {
    "dataset": "plus",
    "path": "fiducial_points/ecgdeli/03000/03785_points_lead_V1.atr",
    "url": "https://physionet.org/files/ptb-xl-plus/1.0.1/fiducial_points/ecgdeli/03000/03785_points_lead_V1.atr",
    "bytes": 2098,
    "sha256": "a7fc7aba4b097fe6823f00b21346ef71c27a0eef16e87d48073cd728134c804f",
    "official_verified": true,
    "status": "ok"
  },
  {
    "dataset": "ptbxl",
    "path": "records500/16000/16077_hr.hea",
    "url": "https://physionet.org/files/ptb-xl/1.0.3/records500/16000/16077_hr.hea",
    "bytes": 607,
    "sha256": "703e42a3014179269d51669a8fe239d73c19edaf51e5d7a0d9c805d33fd9a575",
    "official_verified": true,
    "status": "ok"
  },
  {
    "dataset": "plus",
    "path": "fiducial_points/ecgdeli/16000/16077_points_lead_V1.atr",
    "url": "https://physionet.org/files/ptb-xl-plus/1.0.1/fiducial_points/ecgdeli/16000/16077_points_lead_V1.atr",
    "bytes": 2922,
    "sha256": "343c902b1c41814afb191e98e3bb9e290051e95504bf0a969f9fc98060bb4806",
    "official_verified": true,
    "status": "ok"
  },
  {
    "dataset": "ptbxl",
    "path": "records500/16000/16077_hr.dat",
    "url": "https://physionet.org/files/ptb-xl/1.0.3/records500/16000/16077_hr.dat",
    "bytes": 120000,
    "sha256": "8d26ddfe7afc29cbdee296f0e5584323724eb97a0504e031e19e97a8e6e765bb",
    "official_verified": true,
    "status": "ok"
  },
  {
    "dataset": "plus",
    "path": "fiducial_points/ecgdeli/08000/08733_points_lead_V1.atr",
    "url": "https://physionet.org/files/ptb-xl-plus/1.0.1/fiducial_points/ecgdeli/08000/08733_points_lead_V1.atr",
    "bytes": 3334,
    "sha256": "955932a13ce51be60a7b12b31c6e686002ba9d0d1e0d8b17fa7d218b57d44d7c",
    "official_verified": true,
    "status": "ok"
  },
  {
    "dataset": "plus",
    "path": "fiducial_points/ecgdeli/16000/16077_points_lead_V6.atr",
    "url": "https://physionet.org/files/ptb-xl-plus/1.0.1/fiducial_points/ecgdeli/16000/16077_points_lead_V6.atr",
    "bytes": 2922,
    "sha256": "b9f7967d3725fe60e5ada2fc2278bb576b6550a218a41ca8d3ee9451e0cb72b7",
    "official_verified": true,
    "status": "ok"
  },
  {
    "dataset": "plus",
    "path": "fiducial_points/ecgdeli/08000/08733_points_lead_V6.atr",
    "url": "https://physionet.org/files/ptb-xl-plus/1.0.1/fiducial_points/ecgdeli/08000/08733_points_lead_V6.atr",
    "bytes": 3334,
    "sha256": "d98bc84b9324a3393246b0aa0c504d442d9653d76c097b8d541ea99b90d08123",
    "official_verified": true,
    "status": "ok"
  },
  {
    "dataset": "ptbxl",
    "path": "records500/11000/11077_hr.hea",
    "url": "https://physionet.org/files/ptb-xl/1.0.3/records500/11000/11077_hr.hea",
    "bytes": 604,
    "sha256": "29d10581f56e1d07ed8629dc8e025a05bfd3c587fb85bb16353b4088d7c68302",
    "official_verified": true,
    "status": "ok"
  },
  {
    "dataset": "ptbxl",
    "path": "records500/08000/08733_hr.dat",
    "url": "https://physionet.org/files/ptb-xl/1.0.3/records500/08000/08733_hr.dat",
    "bytes": 120000,
    "sha256": "ae0d0419fccce159dba6795f7629c09d0b0f4eeb15d980553c141a88b537b4d9",
    "official_verified": true,
    "status": "ok"
  },
  {
    "dataset": "ptbxl",
    "path": "records500/08000/08733_hr.hea",
    "url": "https://physionet.org/files/ptb-xl/1.0.3/records500/08000/08733_hr.hea",
    "bytes": 605,
    "sha256": "2fbd5ea793c135f4753078d59fb496ea88fb256e59a48821d6bcd0120e31a22f",
    "official_verified": true,
    "status": "ok"
  },
  {
    "dataset": "plus",
    "path": "fiducial_points/ecgdeli/11000/11077_points_lead_V1.atr",
    "url": "https://physionet.org/files/ptb-xl-plus/1.0.1/fiducial_points/ecgdeli/11000/11077_points_lead_V1.atr",
    "bytes": 2098,
    "sha256": "b337bfa2a929c944137e183bf257e6c6bc7ff04965c4fa675d95a670f1c5c685",
    "official_verified": true,
    "status": "ok"
  },
  {
    "dataset": "ptbxl",
    "path": "records500/11000/11077_hr.dat",
    "url": "https://physionet.org/files/ptb-xl/1.0.3/records500/11000/11077_hr.dat",
    "bytes": 120000,
    "sha256": "832fb68146c28726582dabdeecae6dfb98131bd99cc00ae787c9abcf179d373e",
    "official_verified": true,
    "status": "ok"
  },
  {
    "dataset": "plus",
    "path": "fiducial_points/ecgdeli/11000/11077_points_lead_V6.atr",
    "url": "https://physionet.org/files/ptb-xl-plus/1.0.1/fiducial_points/ecgdeli/11000/11077_points_lead_V6.atr",
    "bytes": 2098,
    "sha256": "49b7c1e911d7189be00b6ea8a95bc570fd1cb6ec97cc63e7c674649ace5b0801",
    "official_verified": true,
    "status": "ok"
  },
  {
    "dataset": "ptbxl",
    "path": "records500/17000/17658_hr.hea",
    "url": "https://physionet.org/files/ptb-xl/1.0.3/records500/17000/17658_hr.hea",
    "bytes": 607,
    "sha256": "e57fde8667747cd4dda9422ef741cfff17c69ddfd3334c02cb58675b4eb6ff8b",
    "official_verified": true,
    "status": "ok"
  },
  {
    "dataset": "plus",
    "path": "fiducial_points/ecgdeli/17000/17658_points_lead_V1.atr",
    "url": "https://physionet.org/files/ptb-xl-plus/1.0.1/fiducial_points/ecgdeli/17000/17658_points_lead_V1.atr",
    "bytes": 2304,
    "sha256": "d891a1721b73acf2d10ace06da91bc3ccb29d2b8d2743901340c7a1ae48cbd05",
    "official_verified": true,
    "status": "ok"
  },
  {
    "dataset": "plus",
    "path": "fiducial_points/ecgdeli/02000/02019_points_lead_V1.atr",
    "url": "https://physionet.org/files/ptb-xl-plus/1.0.1/fiducial_points/ecgdeli/02000/02019_points_lead_V1.atr",
    "bytes": 2510,
    "sha256": "fcf0280d1626f62e3e3511d97646726f027cc0b45bad7e97e3ab6ceb1d847c54",
    "official_verified": true,
    "status": "ok"
  },
  {
    "dataset": "ptbxl",
    "path": "records500/17000/17658_hr.dat",
    "url": "https://physionet.org/files/ptb-xl/1.0.3/records500/17000/17658_hr.dat",
    "bytes": 120000,
    "sha256": "9cd27480c934c091d70b1dcecf3f03ad9c8d4816c971bf62521a4671f42badb7",
    "official_verified": true,
    "status": "ok"
  },
  {
    "dataset": "plus",
    "path": "fiducial_points/ecgdeli/17000/17658_points_lead_V6.atr",
    "url": "https://physionet.org/files/ptb-xl-plus/1.0.1/fiducial_points/ecgdeli/17000/17658_points_lead_V6.atr",
    "bytes": 2304,
    "sha256": "40019e720df0c84070c9751d37ccde2fe45d1970674d1eeff37f3351c5476320",
    "official_verified": true,
    "status": "ok"
  },
  {
    "dataset": "ptbxl",
    "path": "records500/07000/07848_hr.hea",
    "url": "https://physionet.org/files/ptb-xl/1.0.3/records500/07000/07848_hr.hea",
    "bytes": 608,
    "sha256": "2b7719dae4d159817bb56043ffcc7fbb20a272067735b73d9b615b0b67a44c47",
    "official_verified": true,
    "status": "ok"
  },
  {
    "dataset": "ptbxl",
    "path": "records500/02000/02019_hr.hea",
    "url": "https://physionet.org/files/ptb-xl/1.0.3/records500/02000/02019_hr.hea",
    "bytes": 616,
    "sha256": "115a433aafdabf968fb4f168cd082db852f1d75f89df466fe997674c17bfdd72",
    "official_verified": true,
    "status": "ok"
  },
  {
    "dataset": "plus",
    "path": "fiducial_points/ecgdeli/02000/02019_points_lead_V6.atr",
    "url": "https://physionet.org/files/ptb-xl-plus/1.0.1/fiducial_points/ecgdeli/02000/02019_points_lead_V6.atr",
    "bytes": 2510,
    "sha256": "01f65badf9c25c5c8dcc07f9ee929168cb80d00ab9c320f6516e085e5565f4a3",
    "official_verified": true,
    "status": "ok"
  },
  {
    "dataset": "plus",
    "path": "fiducial_points/ecgdeli/07000/07848_points_lead_V6.atr",
    "url": "https://physionet.org/files/ptb-xl-plus/1.0.1/fiducial_points/ecgdeli/07000/07848_points_lead_V6.atr",
    "bytes": 1686,
    "sha256": "a488a2becf1ce5089f5d063982eb2fb0a649614e461367bd56d1dc9756d484fa",
    "official_verified": true,
    "status": "ok"
  },
  {
    "dataset": "ptbxl",
    "path": "records500/19000/19987_hr.hea",
    "url": "https://physionet.org/files/ptb-xl/1.0.3/records500/19000/19987_hr.hea",
    "bytes": 608,
    "sha256": "e84b5c8298c18a8380c72fa0dc132d9b0bf4fc4e1b132a812746e337da784607",
    "official_verified": true,
    "status": "ok"
  },
  {
    "dataset": "plus",
    "path": "fiducial_points/ecgdeli/07000/07848_points_lead_V1.atr",
    "url": "https://physionet.org/files/ptb-xl-plus/1.0.1/fiducial_points/ecgdeli/07000/07848_points_lead_V1.atr",
    "bytes": 1686,
    "sha256": "80dd2f351f0a7aefc3b663bc32b8a1d4ef572b738b722f8899784074e4f1bf4c",
    "official_verified": true,
    "status": "ok"
  },
  {
    "dataset": "plus",
    "path": "fiducial_points/ecgdeli/19000/19987_points_lead_V1.atr",
    "url": "https://physionet.org/files/ptb-xl-plus/1.0.1/fiducial_points/ecgdeli/19000/19987_points_lead_V1.atr",
    "bytes": 2304,
    "sha256": "dc4a67689d46b4b26a426b67455608e2a338f22e9cf0f1818b5a5664e3c2dff1",
    "official_verified": true,
    "status": "ok"
  },
  {
    "dataset": "plus",
    "path": "fiducial_points/ecgdeli/19000/19987_points_lead_V6.atr",
    "url": "https://physionet.org/files/ptb-xl-plus/1.0.1/fiducial_points/ecgdeli/19000/19987_points_lead_V6.atr",
    "bytes": 2304,
    "sha256": "561d20ffd0f3358a107712fad6e6f105c61036d92b42e9517483c15667c25e2a",
    "official_verified": true,
    "status": "ok"
  },
  {
    "dataset": "ptbxl",
    "path": "records500/02000/02019_hr.dat",
    "url": "https://physionet.org/files/ptb-xl/1.0.3/records500/02000/02019_hr.dat",
    "bytes": 120000,
    "sha256": "0b08671b9071c1892479af4283abb152e01e636ca9a1a85846dcc686eb94fde8",
    "official_verified": true,
    "status": "ok"
  },
  {
    "dataset": "ptbxl",
    "path": "records500/08000/08736_hr.hea",
    "url": "https://physionet.org/files/ptb-xl/1.0.3/records500/08000/08736_hr.hea",
    "bytes": 604,
    "sha256": "1e7927bac52253705cbbd7b989102985ebd8e41efa0fe2595d0bfd903c9df7a2",
    "official_verified": true,
    "status": "ok"
  },
  {
    "dataset": "plus",
    "path": "fiducial_points/ecgdeli/00000/00318_points_lead_V6.atr",
    "url": "https://physionet.org/files/ptb-xl-plus/1.0.1/fiducial_points/ecgdeli/00000/00318_points_lead_V6.atr",
    "bytes": 3128,
    "sha256": "f3c55781ce11c8b46481f987e3707f97d6b208624f9056ab14650fee0d4d4e09",
    "official_verified": true,
    "status": "ok"
  },
  {
    "dataset": "plus",
    "path": "fiducial_points/ecgdeli/00000/00318_points_lead_V1.atr",
    "url": "https://physionet.org/files/ptb-xl-plus/1.0.1/fiducial_points/ecgdeli/00000/00318_points_lead_V1.atr",
    "bytes": 3128,
    "sha256": "6bc9774a56b227c5eac8e644e2729e7f5db3184a9c36ce121cdd0ff17e605005",
    "official_verified": true,
    "status": "ok"
  },
  {
    "dataset": "ptbxl",
    "path": "records500/19000/19987_hr.dat",
    "url": "https://physionet.org/files/ptb-xl/1.0.3/records500/19000/19987_hr.dat",
    "bytes": 120000,
    "sha256": "94ea4afa5e55a37e7f1081c9b9f24c4ad7a00586445ea46923736aa23abb1280",
    "official_verified": true,
    "status": "ok"
  },
  {
    "dataset": "ptbxl",
    "path": "records500/00000/00318_hr.hea",
    "url": "https://physionet.org/files/ptb-xl/1.0.3/records500/00000/00318_hr.hea",
    "bytes": 612,
    "sha256": "2401b9426acd09943e29bdf612f37a346fbddd2175cc22c4db42d0ad416e1883",
    "official_verified": true,
    "status": "ok"
  },
  {
    "dataset": "ptbxl",
    "path": "records500/00000/00318_hr.dat",
    "url": "https://physionet.org/files/ptb-xl/1.0.3/records500/00000/00318_hr.dat",
    "bytes": 120000,
    "sha256": "f74b3d46cfed54398b9af32b7af69968d1ede3be6fb6a8770b13a49158e3e916",
    "official_verified": true,
    "status": "ok"
  },
  {
    "dataset": "ptbxl",
    "path": "records500/07000/07848_hr.dat",
    "url": "https://physionet.org/files/ptb-xl/1.0.3/records500/07000/07848_hr.dat",
    "bytes": 120000,
    "sha256": "f54f6dbe721d6e588daf56931334168abff128464bbfca095d5752c2ba17f636",
    "official_verified": true,
    "status": "ok"
  },
  {
    "dataset": "plus",
    "path": "fiducial_points/ecgdeli/08000/08736_points_lead_V1.atr",
    "url": "https://physionet.org/files/ptb-xl-plus/1.0.1/fiducial_points/ecgdeli/08000/08736_points_lead_V1.atr",
    "bytes": 2510,
    "sha256": "6215868e110384b03b5f106c99c23a7e7694d5d20c4fab8fbd58c423637274c9",
    "official_verified": true,
    "status": "ok"
  },
  {
    "dataset": "ptbxl",
    "path": "records500/20000/20252_hr.hea",
    "url": "https://physionet.org/files/ptb-xl/1.0.3/records500/20000/20252_hr.hea",
    "bytes": 614,
    "sha256": "b4da5b790aaddc94326dfd0d41b8a504e744bddb9104c0857360aa08d9041cbc",
    "official_verified": true,
    "status": "ok"
  },
  {
    "dataset": "plus",
    "path": "fiducial_points/ecgdeli/08000/08736_points_lead_V6.atr",
    "url": "https://physionet.org/files/ptb-xl-plus/1.0.1/fiducial_points/ecgdeli/08000/08736_points_lead_V6.atr",
    "bytes": 2510,
    "sha256": "c6a6cd1f36eb09d076f0fc28b5d99eb89a24059526acbe57d97c52d6c75a2f5e",
    "official_verified": true,
    "status": "ok"
  },
  {
    "dataset": "ptbxl",
    "path": "records500/08000/08736_hr.dat",
    "url": "https://physionet.org/files/ptb-xl/1.0.3/records500/08000/08736_hr.dat",
    "bytes": 120000,
    "sha256": "7a19e95092b93528b4ef60a12933ec273e27ba8c31d7e18d1f6457aec9d5d90e",
    "official_verified": true,
    "status": "ok"
  },
  {
    "dataset": "plus",
    "path": "fiducial_points/ecgdeli/20000/20252_points_lead_V1.atr",
    "url": "https://physionet.org/files/ptb-xl-plus/1.0.1/fiducial_points/ecgdeli/20000/20252_points_lead_V1.atr",
    "bytes": 2510,
    "sha256": "14f10484c0120e808b8e827528b224d50ddc8e1b6c569235698b421678af4f51",
    "official_verified": true,
    "status": "ok"
  },
  {
    "dataset": "ptbxl",
    "path": "records500/00000/00427_hr.hea",
    "url": "https://physionet.org/files/ptb-xl/1.0.3/records500/00000/00427_hr.hea",
    "bytes": 608,
    "sha256": "0436e8709aa8121b6f0c72059bfcc9b8c16bc969965082b6028e4abcfb32079b",
    "official_verified": true,
    "status": "ok"
  },
  {
    "dataset": "ptbxl",
    "path": "records500/20000/20252_hr.dat",
    "url": "https://physionet.org/files/ptb-xl/1.0.3/records500/20000/20252_hr.dat",
    "bytes": 120000,
    "sha256": "c29dbed3a6d2f0f101bfa0a345babe581f1e2bb66137117b30f7b10cb9d006dd",
    "official_verified": true,
    "status": "ok"
  },
  {
    "dataset": "plus",
    "path": "fiducial_points/ecgdeli/20000/20252_points_lead_V6.atr",
    "url": "https://physionet.org/files/ptb-xl-plus/1.0.1/fiducial_points/ecgdeli/20000/20252_points_lead_V6.atr",
    "bytes": 2510,
    "sha256": "486d24ad86268f44f871f21b670a0544e370b4461cd68820de865c6d2ed77281",
    "official_verified": true,
    "status": "ok"
  },
  {
    "dataset": "plus",
    "path": "fiducial_points/ecgdeli/00000/00427_points_lead_V1.atr",
    "url": "https://physionet.org/files/ptb-xl-plus/1.0.1/fiducial_points/ecgdeli/00000/00427_points_lead_V1.atr",
    "bytes": 2716,
    "sha256": "70fcd346b3cda0f9640c637203a695b3ac107418a45299086d6bc525d7bec8fe",
    "official_verified": true,
    "status": "ok"
  },
  {
    "dataset": "plus",
    "path": "fiducial_points/ecgdeli/05000/05868_points_lead_V1.atr",
    "url": "https://physionet.org/files/ptb-xl-plus/1.0.1/fiducial_points/ecgdeli/05000/05868_points_lead_V1.atr",
    "bytes": 2716,
    "sha256": "c624a012f669ffce546a7e398f154d1faab74553597f9e6a06bb8e4b219b17ac",
    "official_verified": true,
    "status": "ok"
  },
  {
    "dataset": "ptbxl",
    "path": "records500/05000/05868_hr.hea",
    "url": "https://physionet.org/files/ptb-xl/1.0.3/records500/05000/05868_hr.hea",
    "bytes": 609,
    "sha256": "d9b6ccb12f7699c640b50f0e71cfe713ea5bfb96b05a0605c3e1ece45f02258e",
    "official_verified": true,
    "status": "ok"
  },
  {
    "dataset": "plus",
    "path": "fiducial_points/ecgdeli/05000/05868_points_lead_V6.atr",
    "url": "https://physionet.org/files/ptb-xl-plus/1.0.1/fiducial_points/ecgdeli/05000/05868_points_lead_V6.atr",
    "bytes": 2716,
    "sha256": "60de97ae8ca36da219c33bb5881a1f37e152af253e43e14a0c9c824a8d1614a2",
    "official_verified": true,
    "status": "ok"
  },
  {
    "dataset": "plus",
    "path": "fiducial_points/ecgdeli/00000/00427_points_lead_V6.atr",
    "url": "https://physionet.org/files/ptb-xl-plus/1.0.1/fiducial_points/ecgdeli/00000/00427_points_lead_V6.atr",
    "bytes": 2716,
    "sha256": "ffd6b994f40a9d083ca63aefe5e4a80387b83d72c2e6fab566275e4bedb0cac9",
    "official_verified": true,
    "status": "ok"
  },
  {
    "dataset": "ptbxl",
    "path": "records500/00000/00427_hr.dat",
    "url": "https://physionet.org/files/ptb-xl/1.0.3/records500/00000/00427_hr.dat",
    "bytes": 120000,
    "sha256": "292637628bb492abe1845ed737266ea01ec37cd4239e0c44a80d1f1c5c0c5d45",
    "official_verified": true,
    "status": "ok"
  },
  {
    "dataset": "ptbxl",
    "path": "records500/05000/05868_hr.dat",
    "url": "https://physionet.org/files/ptb-xl/1.0.3/records500/05000/05868_hr.dat",
    "bytes": 120000,
    "sha256": "7cd356f1e55c3716a8ec1cba7a66cec02809142280fbaf3f0f024f4d06c1ea28",
    "official_verified": true,
    "status": "ok"
  },
  {
    "dataset": "ptbxl",
    "path": "records500/03000/03406_hr.hea",
    "url": "https://physionet.org/files/ptb-xl/1.0.3/records500/03000/03406_hr.hea",
    "bytes": 611,
    "sha256": "3a772c3349aeb9b2edd7ef328cc7b057ecc323ba8032ac2ab69f84284c8f5fdd",
    "official_verified": true,
    "status": "ok"
  },
  {
    "dataset": "ptbxl",
    "path": "records500/17000/17827_hr.hea",
    "url": "https://physionet.org/files/ptb-xl/1.0.3/records500/17000/17827_hr.hea",
    "bytes": 607,
    "sha256": "ef77ced096d499f1f1d31275c834aa7d8b9b45ec4779b8171644e9de224dc2c3",
    "official_verified": true,
    "status": "ok"
  },
  {
    "dataset": "plus",
    "path": "fiducial_points/ecgdeli/03000/03406_points_lead_V6.atr",
    "url": "https://physionet.org/files/ptb-xl-plus/1.0.1/fiducial_points/ecgdeli/03000/03406_points_lead_V6.atr",
    "bytes": 3128,
    "sha256": "019704da3d0c4f1a74a3c77709a4b21e98f238d36d365e53fe8e6622dd283806",
    "official_verified": true,
    "status": "ok"
  },
  {
    "dataset": "plus",
    "path": "fiducial_points/ecgdeli/03000/03406_points_lead_V1.atr",
    "url": "https://physionet.org/files/ptb-xl-plus/1.0.1/fiducial_points/ecgdeli/03000/03406_points_lead_V1.atr",
    "bytes": 3128,
    "sha256": "64a81ebad52749b01144263ed662964c289cc3d85e89643fe15a08b024397bc1",
    "official_verified": true,
    "status": "ok"
  },
  {
    "dataset": "ptbxl",
    "path": "records500/03000/03406_hr.dat",
    "url": "https://physionet.org/files/ptb-xl/1.0.3/records500/03000/03406_hr.dat",
    "bytes": 120000,
    "sha256": "c5976f325c44e2403556e53d4265903edf42ee72fef60b62fd67203b36fa377e",
    "official_verified": true,
    "status": "ok"
  },
  {
    "dataset": "ptbxl",
    "path": "records500/09000/09557_hr.hea",
    "url": "https://physionet.org/files/ptb-xl/1.0.3/records500/09000/09557_hr.hea",
    "bytes": 618,
    "sha256": "77fa2b756c8108238f2da135f73e0007d363a96ba229708b4992bdb23bb7cb95",
    "official_verified": true,
    "status": "ok"
  },
  {
    "dataset": "plus",
    "path": "fiducial_points/ecgdeli/17000/17827_points_lead_V1.atr",
    "url": "https://physionet.org/files/ptb-xl-plus/1.0.1/fiducial_points/ecgdeli/17000/17827_points_lead_V1.atr",
    "bytes": 2510,
    "sha256": "6957647d74696938f7a58ea6ecea1e79481604a815a6efc04933b41ac039630d",
    "official_verified": true,
    "status": "ok"
  },
  {
    "dataset": "ptbxl",
    "path": "records500/09000/09557_hr.dat",
    "url": "https://physionet.org/files/ptb-xl/1.0.3/records500/09000/09557_hr.dat",
    "bytes": 120000,
    "sha256": "133cef23651e42cebfeeb333e26d18548d0684cb5b1765862ee57d03efefcbac",
    "official_verified": true,
    "status": "ok"
  },
  {
    "dataset": "ptbxl",
    "path": "records500/17000/17827_hr.dat",
    "url": "https://physionet.org/files/ptb-xl/1.0.3/records500/17000/17827_hr.dat",
    "bytes": 120000,
    "sha256": "34d6b77938f519f3422de2643c137f0817ac74beceeac5d73baeab3f32f983a1",
    "official_verified": true,
    "status": "ok"
  },
  {
    "dataset": "plus",
    "path": "fiducial_points/ecgdeli/17000/17827_points_lead_V6.atr",
    "url": "https://physionet.org/files/ptb-xl-plus/1.0.1/fiducial_points/ecgdeli/17000/17827_points_lead_V6.atr",
    "bytes": 2510,
    "sha256": "dd482c6507c8094485b9b578fcbb0fbdc288ec4dbdb902f2c0b53be39cef5664",
    "official_verified": true,
    "status": "ok"
  },
  {
    "dataset": "plus",
    "path": "fiducial_points/ecgdeli/09000/09557_points_lead_V6.atr",
    "url": "https://physionet.org/files/ptb-xl-plus/1.0.1/fiducial_points/ecgdeli/09000/09557_points_lead_V6.atr",
    "bytes": 2716,
    "sha256": "75e71252b280c8347c3fadd0cf5e95bf78b5ea5f700ef76d880d7c56cba9da27",
    "official_verified": true,
    "status": "ok"
  },
  {
    "dataset": "plus",
    "path": "fiducial_points/ecgdeli/09000/09557_points_lead_V1.atr",
    "url": "https://physionet.org/files/ptb-xl-plus/1.0.1/fiducial_points/ecgdeli/09000/09557_points_lead_V1.atr",
    "bytes": 2716,
    "sha256": "ef1f8b651f151d481f1ea1c9fc38549af1d7513c09a226c12f90b132b6dca30a",
    "official_verified": true,
    "status": "ok"
  },
  {
    "dataset": "ptbxl",
    "path": "records500/12000/12179_hr.hea",
    "url": "https://physionet.org/files/ptb-xl/1.0.3/records500/12000/12179_hr.hea",
    "bytes": 604,
    "sha256": "b59c3c4c508242dafd6ab4bcf0de3bd75064a1a7f3662d4c595d5609c3a289f2",
    "official_verified": true,
    "status": "ok"
  },
  {
    "dataset": "plus",
    "path": "fiducial_points/ecgdeli/12000/12179_points_lead_V1.atr",
    "url": "https://physionet.org/files/ptb-xl-plus/1.0.1/fiducial_points/ecgdeli/12000/12179_points_lead_V1.atr",
    "bytes": 2098,
    "sha256": "0e23ffb5dfb5e7ad916eb4931c5c8b87b93395c79d1d6e1874197f2508df5359",
    "official_verified": true,
    "status": "ok"
  },
  {
    "dataset": "ptbxl",
    "path": "records500/17000/17885_hr.hea",
    "url": "https://physionet.org/files/ptb-xl/1.0.3/records500/17000/17885_hr.hea",
    "bytes": 598,
    "sha256": "c570b0d0bcb7b109029f7e105b111f6abdb88eccf273fa9027a007b53878e167",
    "official_verified": true,
    "status": "ok"
  },
  {
    "dataset": "plus",
    "path": "fiducial_points/ecgdeli/17000/17885_points_lead_V6.atr",
    "url": "https://physionet.org/files/ptb-xl-plus/1.0.1/fiducial_points/ecgdeli/17000/17885_points_lead_V6.atr",
    "bytes": 2922,
    "sha256": "e51dbf8456c1ed98104b8bc60ceb50e435bde2eb163606bb1d39d901daa98b7c",
    "official_verified": true,
    "status": "ok"
  },
  {
    "dataset": "plus",
    "path": "fiducial_points/ecgdeli/12000/12179_points_lead_V6.atr",
    "url": "https://physionet.org/files/ptb-xl-plus/1.0.1/fiducial_points/ecgdeli/12000/12179_points_lead_V6.atr",
    "bytes": 2098,
    "sha256": "de69f888d9c799757107976425d31c2f93387ea96384223588f0578f77ca5a88",
    "official_verified": true,
    "status": "ok"
  },
  {
    "dataset": "ptbxl",
    "path": "records500/12000/12179_hr.dat",
    "url": "https://physionet.org/files/ptb-xl/1.0.3/records500/12000/12179_hr.dat",
    "bytes": 120000,
    "sha256": "df50630d76d9489751b384e71786b4762e00a9b59fbfa61375f6a2c0e7d6bf3c",
    "official_verified": true,
    "status": "ok"
  },
  {
    "dataset": "ptbxl",
    "path": "records500/05000/05911_hr.hea",
    "url": "https://physionet.org/files/ptb-xl/1.0.3/records500/05000/05911_hr.hea",
    "bytes": 610,
    "sha256": "e2df701ef38bac05fbaa1e769c8ee1d1b8b14bcf4b46efadc2fea2da8bfe2f66",
    "official_verified": true,
    "status": "ok"
  },
  {
    "dataset": "ptbxl",
    "path": "records500/19000/19686_hr.hea",
    "url": "https://physionet.org/files/ptb-xl/1.0.3/records500/19000/19686_hr.hea",
    "bytes": 602,
    "sha256": "42c311276ccf7ef72d121df5327bdd2cafdb53d3d69d0e74b9d1edc88701b7fd",
    "official_verified": true,
    "status": "ok"
  },
  {
    "dataset": "plus",
    "path": "fiducial_points/ecgdeli/17000/17885_points_lead_V1.atr",
    "url": "https://physionet.org/files/ptb-xl-plus/1.0.1/fiducial_points/ecgdeli/17000/17885_points_lead_V1.atr",
    "bytes": 2922,
    "sha256": "2126e8075e8752a15636e6275ea4c7a0866bfffacd262a917ebe30121e40bb52",
    "official_verified": true,
    "status": "ok"
  },
  {
    "dataset": "plus",
    "path": "fiducial_points/ecgdeli/05000/05911_points_lead_V1.atr",
    "url": "https://physionet.org/files/ptb-xl-plus/1.0.1/fiducial_points/ecgdeli/05000/05911_points_lead_V1.atr",
    "bytes": 3540,
    "sha256": "28a6bbdfb2571e6337d9f5ba1b7c2735cb71e561638c35125d7b10be51221ba0",
    "official_verified": true,
    "status": "ok"
  },
  {
    "dataset": "plus",
    "path": "fiducial_points/ecgdeli/05000/05911_points_lead_V6.atr",
    "url": "https://physionet.org/files/ptb-xl-plus/1.0.1/fiducial_points/ecgdeli/05000/05911_points_lead_V6.atr",
    "bytes": 3540,
    "sha256": "cd502baab7e83569e8cce5150957ce2367b2dd45c287f38c8ed48274450438fe",
    "official_verified": true,
    "status": "ok"
  },
  {
    "dataset": "ptbxl",
    "path": "records500/17000/17885_hr.dat",
    "url": "https://physionet.org/files/ptb-xl/1.0.3/records500/17000/17885_hr.dat",
    "bytes": 120000,
    "sha256": "01a9abe72b315fa936eef5c185ecbb965f4ad37a95413ad13a426efcc8581cdb",
    "official_verified": true,
    "status": "ok"
  },
  {
    "dataset": "ptbxl",
    "path": "records500/05000/05911_hr.dat",
    "url": "https://physionet.org/files/ptb-xl/1.0.3/records500/05000/05911_hr.dat",
    "bytes": 120000,
    "sha256": "4d418b4cec4595c6ff95b64911b82fe9b490b898c74317dc8318e200fa7a9a8f",
    "official_verified": true,
    "status": "ok"
  },
  {
    "dataset": "plus",
    "path": "fiducial_points/ecgdeli/19000/19686_points_lead_V1.atr",
    "url": "https://physionet.org/files/ptb-xl-plus/1.0.1/fiducial_points/ecgdeli/19000/19686_points_lead_V1.atr",
    "bytes": 2922,
    "sha256": "d531642ea2885f7fce3347f8df0757d63e5cdd04c5890ed70d199a4b9593824f",
    "official_verified": true,
    "status": "ok"
  },
  {
    "dataset": "plus",
    "path": "fiducial_points/ecgdeli/19000/19686_points_lead_V6.atr",
    "url": "https://physionet.org/files/ptb-xl-plus/1.0.1/fiducial_points/ecgdeli/19000/19686_points_lead_V6.atr",
    "bytes": 2922,
    "sha256": "d237691819f120caafbe06f9e0ccfcb5d6f72298df850f7a23e2e45efde9cff0",
    "official_verified": true,
    "status": "ok"
  },
  {
    "dataset": "plus",
    "path": "fiducial_points/ecgdeli/07000/07598_points_lead_V1.atr",
    "url": "https://physionet.org/files/ptb-xl-plus/1.0.1/fiducial_points/ecgdeli/07000/07598_points_lead_V1.atr",
    "bytes": 2716,
    "sha256": "406add6d9f98f3dd750f6d17af03f5b52b8d4aaccc639428e6ca14c648416ab5",
    "official_verified": true,
    "status": "ok"
  },
  {
    "dataset": "ptbxl",
    "path": "records500/19000/19686_hr.dat",
    "url": "https://physionet.org/files/ptb-xl/1.0.3/records500/19000/19686_hr.dat",
    "bytes": 120000,
    "sha256": "4dffb0f0412f85cefda9a519a98a94b9711e19c2b090f8f76bb6ba043c5f1764",
    "official_verified": true,
    "status": "ok"
  },
  {
    "dataset": "ptbxl",
    "path": "records500/07000/07598_hr.hea",
    "url": "https://physionet.org/files/ptb-xl/1.0.3/records500/07000/07598_hr.hea",
    "bytes": 609,
    "sha256": "799d7e76233fc08a1e3529229b7c100a6be7445989c90c5f7916b122c6a6919f",
    "official_verified": true,
    "status": "ok"
  },
  {
    "dataset": "plus",
    "path": "fiducial_points/ecgdeli/21000/21796_points_lead_V1.atr",
    "url": "https://physionet.org/files/ptb-xl-plus/1.0.1/fiducial_points/ecgdeli/21000/21796_points_lead_V1.atr",
    "bytes": 3128,
    "sha256": "a8c7411b7c0b0f40d6f04ce6ec965804440ee3febefaf3091083f7885f5744c8",
    "official_verified": true,
    "status": "ok"
  },
  {
    "dataset": "plus",
    "path": "fiducial_points/ecgdeli/21000/21796_points_lead_V6.atr",
    "url": "https://physionet.org/files/ptb-xl-plus/1.0.1/fiducial_points/ecgdeli/21000/21796_points_lead_V6.atr",
    "bytes": 3128,
    "sha256": "58d62898c23ac0edce491f8e3575d60fa6a413a8259a0d7ae519a38936d8b0ef",
    "official_verified": true,
    "status": "ok"
  },
  {
    "dataset": "plus",
    "path": "fiducial_points/ecgdeli/07000/07598_points_lead_V6.atr",
    "url": "https://physionet.org/files/ptb-xl-plus/1.0.1/fiducial_points/ecgdeli/07000/07598_points_lead_V6.atr",
    "bytes": 2716,
    "sha256": "34f4cee4342e5e54a11bd97972ebccc7b02f1a0e0ec623ba1fc1fbf1cf0769ab",
    "official_verified": true,
    "status": "ok"
  },
  {
    "dataset": "plus",
    "path": "fiducial_points/ecgdeli/09000/09873_points_lead_V1.atr",
    "url": "https://physionet.org/files/ptb-xl-plus/1.0.1/fiducial_points/ecgdeli/09000/09873_points_lead_V1.atr",
    "bytes": 2510,
    "sha256": "b497e9470e8980cec34660c504b0d8b191557cbbaecf6db443eb2ff259f82917",
    "official_verified": true,
    "status": "ok"
  },
  {
    "dataset": "ptbxl",
    "path": "records500/09000/09873_hr.hea",
    "url": "https://physionet.org/files/ptb-xl/1.0.3/records500/09000/09873_hr.hea",
    "bytes": 606,
    "sha256": "a8be1a079b730cdc411fe7316c3602558c61d005fb0eedd43fd39d86546477d6",
    "official_verified": true,
    "status": "ok"
  },
  {
    "dataset": "ptbxl",
    "path": "records500/21000/21796_hr.hea",
    "url": "https://physionet.org/files/ptb-xl/1.0.3/records500/21000/21796_hr.hea",
    "bytes": 606,
    "sha256": "3c94587e930160a0a7084f57749a8b262fe0b93e797df97ea8332ab93b007708",
    "official_verified": true,
    "status": "ok"
  },
  {
    "dataset": "ptbxl",
    "path": "records500/07000/07598_hr.dat",
    "url": "https://physionet.org/files/ptb-xl/1.0.3/records500/07000/07598_hr.dat",
    "bytes": 120000,
    "sha256": "dac8bbc707598d799c783ab014ab04b52ccbbce77706d8a0098ca6746a652cf3",
    "official_verified": true,
    "status": "ok"
  },
  {
    "dataset": "plus",
    "path": "fiducial_points/ecgdeli/09000/09873_points_lead_V6.atr",
    "url": "https://physionet.org/files/ptb-xl-plus/1.0.1/fiducial_points/ecgdeli/09000/09873_points_lead_V6.atr",
    "bytes": 2510,
    "sha256": "88a41078706f98da9689ae28c4999a5b9188fa92ff276eebebdfb642f6ac1e79",
    "official_verified": true,
    "status": "ok"
  },
  {
    "dataset": "plus",
    "path": "fiducial_points/ecgdeli/09000/09183_points_lead_V1.atr",
    "url": "https://physionet.org/files/ptb-xl-plus/1.0.1/fiducial_points/ecgdeli/09000/09183_points_lead_V1.atr",
    "bytes": 2716,
    "sha256": "b4bc945bc473a2eff01bab07799849de4c2b1da5f006e93e8922df7689274741",
    "official_verified": true,
    "status": "ok"
  },
  {
    "dataset": "ptbxl",
    "path": "records500/10000/10180_hr.hea",
    "url": "https://physionet.org/files/ptb-xl/1.0.3/records500/10000/10180_hr.hea",
    "bytes": 607,
    "sha256": "face6441a2ce3d2b6d56b3538c05ad2ccd531030ae3bb86e31f14997e9555ba5",
    "official_verified": true,
    "status": "ok"
  },
  {
    "dataset": "ptbxl",
    "path": "records500/21000/21796_hr.dat",
    "url": "https://physionet.org/files/ptb-xl/1.0.3/records500/21000/21796_hr.dat",
    "bytes": 120000,
    "sha256": "cba4b4c0f2bd8f0aa656ecb21953918b6e0b8b6f96908ca8221c19a7365b7152",
    "official_verified": true,
    "status": "ok"
  },
  {
    "dataset": "ptbxl",
    "path": "records500/09000/09873_hr.dat",
    "url": "https://physionet.org/files/ptb-xl/1.0.3/records500/09000/09873_hr.dat",
    "bytes": 120000,
    "sha256": "fbcd08b7cd1aaa544aef0fcf702d97ef12c8d3077c5830d0e1f13226d9c733a5",
    "official_verified": true,
    "status": "ok"
  },
  {
    "dataset": "ptbxl",
    "path": "records500/09000/09183_hr.hea",
    "url": "https://physionet.org/files/ptb-xl/1.0.3/records500/09000/09183_hr.hea",
    "bytes": 608,
    "sha256": "366015bee3ee6cc0c8883f05179ba8ccf834e21e7598d94d79392d8ec70b0b33",
    "official_verified": true,
    "status": "ok"
  },
  {
    "dataset": "ptbxl",
    "path": "records500/12000/12285_hr.hea",
    "url": "https://physionet.org/files/ptb-xl/1.0.3/records500/12000/12285_hr.hea",
    "bytes": 603,
    "sha256": "abd80206f22bf097bb5761c6e1bf6ac9f798541d363199182d5e482023f88310",
    "official_verified": true,
    "status": "ok"
  },
  {
    "dataset": "plus",
    "path": "fiducial_points/ecgdeli/09000/09183_points_lead_V6.atr",
    "url": "https://physionet.org/files/ptb-xl-plus/1.0.1/fiducial_points/ecgdeli/09000/09183_points_lead_V6.atr",
    "bytes": 2716,
    "sha256": "a3dcec2c0a57dadbe29b31c58aaff7c2740a4e0a1e9d9a94e0f8d60ca7b5b0d3",
    "official_verified": true,
    "status": "ok"
  },
  {
    "dataset": "plus",
    "path": "fiducial_points/ecgdeli/10000/10180_points_lead_V6.atr",
    "url": "https://physionet.org/files/ptb-xl-plus/1.0.1/fiducial_points/ecgdeli/10000/10180_points_lead_V6.atr",
    "bytes": 2098,
    "sha256": "7214ff8cf1cceed1f7cd6aedb0402dc0339add651bee2415679c7edb3dffc8f6",
    "official_verified": true,
    "status": "ok"
  },
  {
    "dataset": "ptbxl",
    "path": "records500/09000/09183_hr.dat",
    "url": "https://physionet.org/files/ptb-xl/1.0.3/records500/09000/09183_hr.dat",
    "bytes": 120000,
    "sha256": "55e3cd39dd7c5b8faa571965ead8b4dadf6865e6ea1df7c94b13728bf1551d60",
    "official_verified": true,
    "status": "ok"
  },
  {
    "dataset": "plus",
    "path": "fiducial_points/ecgdeli/10000/10180_points_lead_V1.atr",
    "url": "https://physionet.org/files/ptb-xl-plus/1.0.1/fiducial_points/ecgdeli/10000/10180_points_lead_V1.atr",
    "bytes": 2098,
    "sha256": "eb7fcd18dff461e652e996fd4d21ee05a99bb945175bf557f29ffd45d0c6036e",
    "official_verified": true,
    "status": "ok"
  },
  {
    "dataset": "plus",
    "path": "fiducial_points/ecgdeli/12000/12285_points_lead_V1.atr",
    "url": "https://physionet.org/files/ptb-xl-plus/1.0.1/fiducial_points/ecgdeli/12000/12285_points_lead_V1.atr",
    "bytes": 2098,
    "sha256": "b190dee617f11aba98a5c695ae269f3ff99dacde5e4584b5ecd52f5aa3c591f8",
    "official_verified": true,
    "status": "ok"
  },
  {
    "dataset": "ptbxl",
    "path": "records500/08000/08344_hr.hea",
    "url": "https://physionet.org/files/ptb-xl/1.0.3/records500/08000/08344_hr.hea",
    "bytes": 613,
    "sha256": "d7d63ac285e9923730934d9b840edebab95156d7a547b06706949969235f9cd4",
    "official_verified": true,
    "status": "ok"
  },
  {
    "dataset": "plus",
    "path": "fiducial_points/ecgdeli/08000/08344_points_lead_V1.atr",
    "url": "https://physionet.org/files/ptb-xl-plus/1.0.1/fiducial_points/ecgdeli/08000/08344_points_lead_V1.atr",
    "bytes": 2716,
    "sha256": "f5d1e07853ec7d9d48da6a4b8229e53e2b7fecd68b9fde4c94ba639bc26c3e88",
    "official_verified": true,
    "status": "ok"
  },
  {
    "dataset": "ptbxl",
    "path": "records500/10000/10180_hr.dat",
    "url": "https://physionet.org/files/ptb-xl/1.0.3/records500/10000/10180_hr.dat",
    "bytes": 120000,
    "sha256": "46a6072985bb0ff6828f7f10a546d90405b0d62b83fc9d358db645ed66a7b598",
    "official_verified": true,
    "status": "ok"
  },
  {
    "dataset": "ptbxl",
    "path": "records500/12000/12285_hr.dat",
    "url": "https://physionet.org/files/ptb-xl/1.0.3/records500/12000/12285_hr.dat",
    "bytes": 120000,
    "sha256": "99d916969424d41f2951fa79903665ad9e40d1f2ec528eccea63b0465b109af6",
    "official_verified": true,
    "status": "ok"
  },
  {
    "dataset": "plus",
    "path": "fiducial_points/ecgdeli/12000/12285_points_lead_V6.atr",
    "url": "https://physionet.org/files/ptb-xl-plus/1.0.1/fiducial_points/ecgdeli/12000/12285_points_lead_V6.atr",
    "bytes": 2098,
    "sha256": "ec22b2b6ec4a58e7b71beb9cc4c46d2a2bb891d953ab36668b5acd61a345f2a1",
    "official_verified": true,
    "status": "ok"
  },
  {
    "dataset": "ptbxl",
    "path": "records500/08000/08259_hr.hea",
    "url": "https://physionet.org/files/ptb-xl/1.0.3/records500/08000/08259_hr.hea",
    "bytes": 615,
    "sha256": "1f9b9aa067203d5f88ca9d0d040b94292ad15dd7655e09980a8bc76c26a31721",
    "official_verified": true,
    "status": "ok"
  },
  {
    "dataset": "plus",
    "path": "fiducial_points/ecgdeli/08000/08344_points_lead_V6.atr",
    "url": "https://physionet.org/files/ptb-xl-plus/1.0.1/fiducial_points/ecgdeli/08000/08344_points_lead_V6.atr",
    "bytes": 2716,
    "sha256": "f07cbee8c9307c74321c2d34e45af25318ad45dfd66859baab6aa66c6aa89f78",
    "official_verified": true,
    "status": "ok"
  },
  {
    "dataset": "ptbxl",
    "path": "records500/14000/14448_hr.hea",
    "url": "https://physionet.org/files/ptb-xl/1.0.3/records500/14000/14448_hr.hea",
    "bytes": 605,
    "sha256": "8ae09e0e35255ba3eeb642b15724056aa928fd50001e5fd8a262157a637b7079",
    "official_verified": true,
    "status": "ok"
  },
  {
    "dataset": "plus",
    "path": "fiducial_points/ecgdeli/08000/08259_points_lead_V1.atr",
    "url": "https://physionet.org/files/ptb-xl-plus/1.0.1/fiducial_points/ecgdeli/08000/08259_points_lead_V1.atr",
    "bytes": 2922,
    "sha256": "f4c8759834494db86fb1b3ce23d8ed40b20a57f930f52f51d1eb552ebec30690",
    "official_verified": true,
    "status": "ok"
  },
  {
    "dataset": "plus",
    "path": "fiducial_points/ecgdeli/08000/08259_points_lead_V6.atr",
    "url": "https://physionet.org/files/ptb-xl-plus/1.0.1/fiducial_points/ecgdeli/08000/08259_points_lead_V6.atr",
    "bytes": 2922,
    "sha256": "b8f8a7f459a8c6a9c8649a05936878ca6b5154372d53e5c3062f239726a506b0",
    "official_verified": true,
    "status": "ok"
  },
  {
    "dataset": "ptbxl",
    "path": "records500/08000/08344_hr.dat",
    "url": "https://physionet.org/files/ptb-xl/1.0.3/records500/08000/08344_hr.dat",
    "bytes": 120000,
    "sha256": "48751c2d1c6e2a93ab88f0f8081cec59a0847b1d9cf9e07f8fb6958d27f02dc7",
    "official_verified": true,
    "status": "ok"
  },
  {
    "dataset": "plus",
    "path": "fiducial_points/ecgdeli/14000/14448_points_lead_V1.atr",
    "url": "https://physionet.org/files/ptb-xl-plus/1.0.1/fiducial_points/ecgdeli/14000/14448_points_lead_V1.atr",
    "bytes": 2716,
    "sha256": "feb5f6ea1d0ed53a81f0349f3f8631dbffb02340d0b754297aeb851e0ebb0467",
    "official_verified": true,
    "status": "ok"
  },
  {
    "dataset": "ptbxl",
    "path": "records500/08000/08259_hr.dat",
    "url": "https://physionet.org/files/ptb-xl/1.0.3/records500/08000/08259_hr.dat",
    "bytes": 120000,
    "sha256": "f81b1dac33a816725d7b81457c2d42d67cfc4636760bed0fe6e83ce3264fd367",
    "official_verified": true,
    "status": "ok"
  },
  {
    "dataset": "plus",
    "path": "fiducial_points/ecgdeli/14000/14448_points_lead_V6.atr",
    "url": "https://physionet.org/files/ptb-xl-plus/1.0.1/fiducial_points/ecgdeli/14000/14448_points_lead_V6.atr",
    "bytes": 2716,
    "sha256": "5707b0511144a1c21f38dd7ca667c23c59d66af5cb1a0f11e584e84004a8ac1f",
    "official_verified": true,
    "status": "ok"
  },
  {
    "dataset": "ptbxl",
    "path": "records500/12000/12937_hr.dat",
    "url": "https://physionet.org/files/ptb-xl/1.0.3/records500/12000/12937_hr.dat",
    "bytes": 120000,
    "sha256": "e350f027f3e36946c14f54aaf190b1008500d4c3e6ca52bd46e1e60b6383b34b",
    "official_verified": true,
    "status": "ok"
  },
  {
    "dataset": "ptbxl",
    "path": "records500/12000/12937_hr.hea",
    "url": "https://physionet.org/files/ptb-xl/1.0.3/records500/12000/12937_hr.hea",
    "bytes": 603,
    "sha256": "055f0439a7410a5cc346d453143b06e5ca614444c627210728a8a5d1fabf55e6",
    "official_verified": true,
    "status": "ok"
  },
  {
    "dataset": "plus",
    "path": "fiducial_points/ecgdeli/12000/12937_points_lead_V1.atr",
    "url": "https://physionet.org/files/ptb-xl-plus/1.0.1/fiducial_points/ecgdeli/12000/12937_points_lead_V1.atr",
    "bytes": 2510,
    "sha256": "5b1a4510ab31a7024519307de3620b8140afa2d6311fdf6ad3fa1dbdf9c9a5d2",
    "official_verified": true,
    "status": "ok"
  },
  {
    "dataset": "ptbxl",
    "path": "records500/14000/14448_hr.dat",
    "url": "https://physionet.org/files/ptb-xl/1.0.3/records500/14000/14448_hr.dat",
    "bytes": 120000,
    "sha256": "233a4a73d685e4f3bd230d5198c76feef34655ae3b716855b7555ea759d169ae",
    "official_verified": true,
    "status": "ok"
  },
  {
    "dataset": "ptbxl",
    "path": "records500/03000/03872_hr.hea",
    "url": "https://physionet.org/files/ptb-xl/1.0.3/records500/03000/03872_hr.hea",
    "bytes": 614,
    "sha256": "066f406293a7a5d3919ccae0345046b2dff7a79d4c29c66925c02421e27313aa",
    "official_verified": true,
    "status": "ok"
  },
  {
    "dataset": "plus",
    "path": "fiducial_points/ecgdeli/12000/12937_points_lead_V6.atr",
    "url": "https://physionet.org/files/ptb-xl-plus/1.0.1/fiducial_points/ecgdeli/12000/12937_points_lead_V6.atr",
    "bytes": 2510,
    "sha256": "cc1be2462bd19bcb2c0c96e1d8eb01794925b6c11acbeaff241faab8a2d5a06b",
    "official_verified": true,
    "status": "ok"
  },
  {
    "dataset": "plus",
    "path": "fiducial_points/ecgdeli/03000/03872_points_lead_V1.atr",
    "url": "https://physionet.org/files/ptb-xl-plus/1.0.1/fiducial_points/ecgdeli/03000/03872_points_lead_V1.atr",
    "bytes": 2510,
    "sha256": "4c3b7f84f78f0309ad5240e9bed89ec04da5f7fc37a8f0f077cdff44768f26b2",
    "official_verified": true,
    "status": "ok"
  },
  {
    "dataset": "ptbxl",
    "path": "records500/03000/03872_hr.dat",
    "url": "https://physionet.org/files/ptb-xl/1.0.3/records500/03000/03872_hr.dat",
    "bytes": 120000,
    "sha256": "7d449d3f63764c6a30a8b514423b11f9cb19ee61e29337b25af639884875f11d",
    "official_verified": true,
    "status": "ok"
  },
  {
    "dataset": "ptbxl",
    "path": "records500/17000/17593_hr.hea",
    "url": "https://physionet.org/files/ptb-xl/1.0.3/records500/17000/17593_hr.hea",
    "bytes": 607,
    "sha256": "0077e0222a2134c7c806eaed35f3e5d7808f4124f1971884572004836bf644de",
    "official_verified": true,
    "status": "ok"
  },
  {
    "dataset": "plus",
    "path": "fiducial_points/ecgdeli/03000/03872_points_lead_V6.atr",
    "url": "https://physionet.org/files/ptb-xl-plus/1.0.1/fiducial_points/ecgdeli/03000/03872_points_lead_V6.atr",
    "bytes": 2510,
    "sha256": "ac0704b6805fc15c9e4c2a78d2229640049fb5c183d4728e9a3bc02f3d2650f0",
    "official_verified": true,
    "status": "ok"
  },
  {
    "dataset": "plus",
    "path": "fiducial_points/ecgdeli/17000/17593_points_lead_V1.atr",
    "url": "https://physionet.org/files/ptb-xl-plus/1.0.1/fiducial_points/ecgdeli/17000/17593_points_lead_V1.atr",
    "bytes": 2716,
    "sha256": "e8e6f2978dcf22f9f3dd42f427dbc31b567af0c3502b12d825b84d5fc61f3ae7",
    "official_verified": true,
    "status": "ok"
  },
  {
    "dataset": "ptbxl",
    "path": "records500/17000/17593_hr.dat",
    "url": "https://physionet.org/files/ptb-xl/1.0.3/records500/17000/17593_hr.dat",
    "bytes": 120000,
    "sha256": "2dfa794a29d03440f4eaa44697885e0ec4ae8f027af3b38d6577440180b9193b",
    "official_verified": true,
    "status": "ok"
  },
  {
    "dataset": "ptbxl",
    "path": "records500/20000/20646_hr.hea",
    "url": "https://physionet.org/files/ptb-xl/1.0.3/records500/20000/20646_hr.hea",
    "bytes": 606,
    "sha256": "b0701ecd493421831777a8f046827601e3e4270a0a153861ae13130cf6224a89",
    "official_verified": true,
    "status": "ok"
  },
  {
    "dataset": "plus",
    "path": "fiducial_points/ecgdeli/20000/20646_points_lead_V1.atr",
    "url": "https://physionet.org/files/ptb-xl-plus/1.0.1/fiducial_points/ecgdeli/20000/20646_points_lead_V1.atr",
    "bytes": 2304,
    "sha256": "37b15ff860c82c225f2f6b93a2ec7a96e5d96cb57de323585421fc8529180da2",
    "official_verified": true,
    "status": "ok"
  },
  {
    "dataset": "plus",
    "path": "fiducial_points/ecgdeli/17000/17593_points_lead_V6.atr",
    "url": "https://physionet.org/files/ptb-xl-plus/1.0.1/fiducial_points/ecgdeli/17000/17593_points_lead_V6.atr",
    "bytes": 2716,
    "sha256": "c235248762a63a8079c12dd83c4a1368dc3c5805d863b6df004885d4f8eadcb1",
    "official_verified": true,
    "status": "ok"
  },
  {
    "dataset": "ptbxl",
    "path": "records500/20000/20891_hr.hea",
    "url": "https://physionet.org/files/ptb-xl/1.0.3/records500/20000/20891_hr.hea",
    "bytes": 612,
    "sha256": "70c6198ae59d5c0c38c17762523833af661abdceeac0652eef1e5b1b1ce5a8d8",
    "official_verified": true,
    "status": "ok"
  },
  {
    "dataset": "plus",
    "path": "fiducial_points/ecgdeli/20000/20891_points_lead_V1.atr",
    "url": "https://physionet.org/files/ptb-xl-plus/1.0.1/fiducial_points/ecgdeli/20000/20891_points_lead_V1.atr",
    "bytes": 2716,
    "sha256": "abad700afe153c93681470f76356197a396b6b34b91145f62dace52e6f203231",
    "official_verified": true,
    "status": "ok"
  },
  {
    "dataset": "ptbxl",
    "path": "records500/20000/20646_hr.dat",
    "url": "https://physionet.org/files/ptb-xl/1.0.3/records500/20000/20646_hr.dat",
    "bytes": 120000,
    "sha256": "f5cea17761b1d2a6beceb1b6833eaa0171f11362dece00732bedbf37fc636a13",
    "official_verified": true,
    "status": "ok"
  },
  {
    "dataset": "plus",
    "path": "fiducial_points/ecgdeli/20000/20646_points_lead_V6.atr",
    "url": "https://physionet.org/files/ptb-xl-plus/1.0.1/fiducial_points/ecgdeli/20000/20646_points_lead_V6.atr",
    "bytes": 2304,
    "sha256": "1be2f346a5aeec0e68cfc21b0867105b70a987965701ef63d1b95e03f2dd3eb1",
    "official_verified": true,
    "status": "ok"
  },
  {
    "dataset": "ptbxl",
    "path": "records500/20000/20891_hr.dat",
    "url": "https://physionet.org/files/ptb-xl/1.0.3/records500/20000/20891_hr.dat",
    "bytes": 120000,
    "sha256": "f5248dbb1e791742701c11bf5cc47e062bacdd771b3a2f47932c739ad3c7e4ca",
    "official_verified": true,
    "status": "ok"
  },
  {
    "dataset": "ptbxl",
    "path": "records500/12000/12521_hr.hea",
    "url": "https://physionet.org/files/ptb-xl/1.0.3/records500/12000/12521_hr.hea",
    "bytes": 617,
    "sha256": "fb0f71e248006a9c451312aca13f91247b2b6850f4be68dedca6e6a173425835",
    "official_verified": true,
    "status": "ok"
  },
  {
    "dataset": "plus",
    "path": "fiducial_points/ecgdeli/20000/20891_points_lead_V6.atr",
    "url": "https://physionet.org/files/ptb-xl-plus/1.0.1/fiducial_points/ecgdeli/20000/20891_points_lead_V6.atr",
    "bytes": 2716,
    "sha256": "0653f447bef5859d17b2d7a7e282d9e60dd5d9896e41e12ffce83e34b3569169",
    "official_verified": true,
    "status": "ok"
  },
  {
    "dataset": "ptbxl",
    "path": "records500/12000/12521_hr.dat",
    "url": "https://physionet.org/files/ptb-xl/1.0.3/records500/12000/12521_hr.dat",
    "bytes": 120000,
    "sha256": "d9281c3a3c107594488f04efded821d283842c1d759bb70144fb89d0077ce219",
    "official_verified": true,
    "status": "ok"
  },
  {
    "dataset": "plus",
    "path": "fiducial_points/ecgdeli/12000/12521_points_lead_V6.atr",
    "url": "https://physionet.org/files/ptb-xl-plus/1.0.1/fiducial_points/ecgdeli/12000/12521_points_lead_V6.atr",
    "bytes": 4158,
    "sha256": "44e93514e658c249f39a6bacb9c83456e2f9eddf1ff5a2a2dc6dbd6d4a3e698b",
    "official_verified": true,
    "status": "ok"
  },
  {
    "dataset": "plus",
    "path": "fiducial_points/ecgdeli/12000/12521_points_lead_V1.atr",
    "url": "https://physionet.org/files/ptb-xl-plus/1.0.1/fiducial_points/ecgdeli/12000/12521_points_lead_V1.atr",
    "bytes": 4158,
    "sha256": "0d644d2472a970ad391d71d47ae519ef2e3d8fb8df8e83f643292cf5f48ff935",
    "official_verified": true,
    "status": "ok"
  },
  {
    "dataset": "plus",
    "path": "fiducial_points/ecgdeli/00000/00534_points_lead_V1.atr",
    "url": "https://physionet.org/files/ptb-xl-plus/1.0.1/fiducial_points/ecgdeli/00000/00534_points_lead_V1.atr",
    "bytes": 1686,
    "sha256": "f6e8160ef00d4acc52c01c29a5f5c019d9bad2c8168aaa956c2d7e8e9d87e429",
    "official_verified": true,
    "status": "ok"
  },
  {
    "dataset": "ptbxl",
    "path": "records500/00000/00534_hr.hea",
    "url": "https://physionet.org/files/ptb-xl/1.0.3/records500/00000/00534_hr.hea",
    "bytes": 609,
    "sha256": "cdd0e492466f11b5c01427e82a34c1b53a612b3911ac8e7ec754b0a316204ea5",
    "official_verified": true,
    "status": "ok"
  },
  {
    "dataset": "plus",
    "path": "fiducial_points/ecgdeli/00000/00534_points_lead_V6.atr",
    "url": "https://physionet.org/files/ptb-xl-plus/1.0.1/fiducial_points/ecgdeli/00000/00534_points_lead_V6.atr",
    "bytes": 1686,
    "sha256": "6bd71cf6291c1565ccda59fecf89c545d288f5fd304420a55219ec9435bb098c",
    "official_verified": true,
    "status": "ok"
  },
  {
    "dataset": "plus",
    "path": "fiducial_points/ecgdeli/15000/15034_points_lead_V1.atr",
    "url": "https://physionet.org/files/ptb-xl-plus/1.0.1/fiducial_points/ecgdeli/15000/15034_points_lead_V1.atr",
    "bytes": 3128,
    "sha256": "2efc40c22b8fe11bf292d7094ff51f930d0e1aff924d91615f3eb4136f96b805",
    "official_verified": true,
    "status": "ok"
  },
  {
    "dataset": "ptbxl",
    "path": "records500/12000/12031_hr.hea",
    "url": "https://physionet.org/files/ptb-xl/1.0.3/records500/12000/12031_hr.hea",
    "bytes": 606,
    "sha256": "272d38d4fedb57f61b4c04570c84b2522a8e144a807792f672f187bf90e3e010",
    "official_verified": true,
    "status": "ok"
  },
  {
    "dataset": "plus",
    "path": "fiducial_points/ecgdeli/15000/15034_points_lead_V6.atr",
    "url": "https://physionet.org/files/ptb-xl-plus/1.0.1/fiducial_points/ecgdeli/15000/15034_points_lead_V6.atr",
    "bytes": 3128,
    "sha256": "dcc5f9b20d234dfe883072450cbb1b16a6f652dd405fc7fc927c935f1679a436",
    "official_verified": true,
    "status": "ok"
  },
  {
    "dataset": "ptbxl",
    "path": "records500/15000/15034_hr.hea",
    "url": "https://physionet.org/files/ptb-xl/1.0.3/records500/15000/15034_hr.hea",
    "bytes": 607,
    "sha256": "8b7a1243ec0ca518e5b576eb938738ce5fe3ef2e91058ab5ac1aed44ce78919b",
    "official_verified": true,
    "status": "ok"
  },
  {
    "dataset": "ptbxl",
    "path": "records500/10000/10484_hr.hea",
    "url": "https://physionet.org/files/ptb-xl/1.0.3/records500/10000/10484_hr.hea",
    "bytes": 609,
    "sha256": "dce7b581089cc99eee10ef3bb98f2d47ec86694c3f1b1d822ecfd95b14e96a7f",
    "official_verified": true,
    "status": "ok"
  },
  {
    "dataset": "plus",
    "path": "fiducial_points/ecgdeli/10000/10484_points_lead_V1.atr",
    "url": "https://physionet.org/files/ptb-xl-plus/1.0.1/fiducial_points/ecgdeli/10000/10484_points_lead_V1.atr",
    "bytes": 1892,
    "sha256": "8197e3289e972d175e113326b091ea08404d5ed06676b70ad82d63df168daacc",
    "official_verified": true,
    "status": "ok"
  },
  {
    "dataset": "plus",
    "path": "fiducial_points/ecgdeli/10000/10484_points_lead_V6.atr",
    "url": "https://physionet.org/files/ptb-xl-plus/1.0.1/fiducial_points/ecgdeli/10000/10484_points_lead_V6.atr",
    "bytes": 1892,
    "sha256": "415d361cd56af233c60ce1a36e7ce5893bd97ecf39b958df5e7643ee822d8042",
    "official_verified": true,
    "status": "ok"
  },
  {
    "dataset": "ptbxl",
    "path": "records500/18000/18762_hr.hea",
    "url": "https://physionet.org/files/ptb-xl/1.0.3/records500/18000/18762_hr.hea",
    "bytes": 616,
    "sha256": "9251ccf10517e97fd47e88dfd7d96ac84aa2556854efee82bb1a2e72acf712e7",
    "official_verified": true,
    "status": "ok"
  },
  {
    "dataset": "plus",
    "path": "fiducial_points/ecgdeli/12000/12031_points_lead_V1.atr",
    "url": "https://physionet.org/files/ptb-xl-plus/1.0.1/fiducial_points/ecgdeli/12000/12031_points_lead_V1.atr",
    "bytes": 2304,
    "sha256": "0c5de30f3fa8fab7a4ecabff495a810e27ce22a5659f73de226298d63a9a4e67",
    "official_verified": true,
    "status": "ok"
  },
  {
    "dataset": "plus",
    "path": "fiducial_points/ecgdeli/18000/18762_points_lead_V1.atr",
    "url": "https://physionet.org/files/ptb-xl-plus/1.0.1/fiducial_points/ecgdeli/18000/18762_points_lead_V1.atr",
    "bytes": 5188,
    "sha256": "f2fbfac643779cd168723d7205cac859a9aaf49f67e6523ac06177d5936156b9",
    "official_verified": true,
    "status": "ok"
  },
  {
    "dataset": "plus",
    "path": "fiducial_points/ecgdeli/12000/12031_points_lead_V6.atr",
    "url": "https://physionet.org/files/ptb-xl-plus/1.0.1/fiducial_points/ecgdeli/12000/12031_points_lead_V6.atr",
    "bytes": 2304,
    "sha256": "44bf672e593e46142ef1b43afb6eaa6199beb5a7cfe1f4c448d99d1aca3baaec",
    "official_verified": true,
    "status": "ok"
  },
  {
    "dataset": "ptbxl",
    "path": "records500/00000/00534_hr.dat",
    "url": "https://physionet.org/files/ptb-xl/1.0.3/records500/00000/00534_hr.dat",
    "bytes": 120000,
    "sha256": "f243be34ddb74131d03adac0da03ca705dd40381bd79307dd614701dc7b53836",
    "official_verified": true,
    "status": "ok"
  },
  {
    "dataset": "ptbxl",
    "path": "records500/15000/15034_hr.dat",
    "url": "https://physionet.org/files/ptb-xl/1.0.3/records500/15000/15034_hr.dat",
    "bytes": 120000,
    "sha256": "23ed03057f3a7dbad512b2f4bbfb2be3a91369f62b88c58e54152d0eb89f535a",
    "official_verified": true,
    "status": "ok"
  },
  {
    "dataset": "ptbxl",
    "path": "records500/12000/12031_hr.dat",
    "url": "https://physionet.org/files/ptb-xl/1.0.3/records500/12000/12031_hr.dat",
    "bytes": 120000,
    "sha256": "f5c44bf1e8696322c738413ef1f93b0eb57d1e645615cf8479904468edd626cd",
    "official_verified": true,
    "status": "ok"
  },
  {
    "dataset": "ptbxl",
    "path": "records500/10000/10484_hr.dat",
    "url": "https://physionet.org/files/ptb-xl/1.0.3/records500/10000/10484_hr.dat",
    "bytes": 120000,
    "sha256": "ca2485d970c411c25396df1c3c252bc56b2e0ea9190b3c735e89d075ffdab128",
    "official_verified": true,
    "status": "ok"
  },
  {
    "dataset": "plus",
    "path": "fiducial_points/ecgdeli/14000/14217_points_lead_V1.atr",
    "url": "https://physionet.org/files/ptb-xl-plus/1.0.1/fiducial_points/ecgdeli/14000/14217_points_lead_V1.atr",
    "bytes": 1892,
    "sha256": "2c1f0049f489f9e8fbec4e58db2f6028a87e68361ec03c9a8dba5d3bad389941",
    "official_verified": true,
    "status": "ok"
  },
  {
    "dataset": "plus",
    "path": "fiducial_points/ecgdeli/18000/18762_points_lead_V6.atr",
    "url": "https://physionet.org/files/ptb-xl-plus/1.0.1/fiducial_points/ecgdeli/18000/18762_points_lead_V6.atr",
    "bytes": 5188,
    "sha256": "7a6edd7a0902cd6832010368fdeaf04197081fc7f5ff0479c04e69d5d050ca36",
    "official_verified": true,
    "status": "ok"
  },
  {
    "dataset": "ptbxl",
    "path": "records500/03000/03600_hr.hea",
    "url": "https://physionet.org/files/ptb-xl/1.0.3/records500/03000/03600_hr.hea",
    "bytes": 613,
    "sha256": "a738cf54d72bfb57fd38d58e7084602713921e16a194fa2f1eb10d798e7a47ff",
    "official_verified": true,
    "status": "ok"
  },
  {
    "dataset": "ptbxl",
    "path": "records500/18000/18762_hr.dat",
    "url": "https://physionet.org/files/ptb-xl/1.0.3/records500/18000/18762_hr.dat",
    "bytes": 120000,
    "sha256": "2e324615b2401639f2e147ac9dd9c443386419465e5194f83a39d7652541f48a",
    "official_verified": true,
    "status": "ok"
  },
  {
    "dataset": "ptbxl",
    "path": "records500/14000/14217_hr.hea",
    "url": "https://physionet.org/files/ptb-xl/1.0.3/records500/14000/14217_hr.hea",
    "bytes": 610,
    "sha256": "9bbbe8602acbd355ac6cd57bddc7b0e41bc6bb187dc3107d18df100cd38ec2bf",
    "official_verified": true,
    "status": "ok"
  },
  {
    "dataset": "plus",
    "path": "fiducial_points/ecgdeli/14000/14217_points_lead_V6.atr",
    "url": "https://physionet.org/files/ptb-xl-plus/1.0.1/fiducial_points/ecgdeli/14000/14217_points_lead_V6.atr",
    "bytes": 1892,
    "sha256": "fbadb1be006bcec5a3ad9e67770b16f372826ad28749ba0e82488d0cf8557a5b",
    "official_verified": true,
    "status": "ok"
  },
  {
    "dataset": "plus",
    "path": "fiducial_points/ecgdeli/03000/03600_points_lead_V1.atr",
    "url": "https://physionet.org/files/ptb-xl-plus/1.0.1/fiducial_points/ecgdeli/03000/03600_points_lead_V1.atr",
    "bytes": 2510,
    "sha256": "a142c61271fe1f7c7f60a9f1d82e63c03d8fe3a56072e6a9f3ebc8f88f6d3dca",
    "official_verified": true,
    "status": "ok"
  },
  {
    "dataset": "plus",
    "path": "fiducial_points/ecgdeli/03000/03600_points_lead_V6.atr",
    "url": "https://physionet.org/files/ptb-xl-plus/1.0.1/fiducial_points/ecgdeli/03000/03600_points_lead_V6.atr",
    "bytes": 2510,
    "sha256": "0f1596dd7c852c61f5ab304a5b0020f9fc02435c515ced31d4f0e8cf3533101e",
    "official_verified": true,
    "status": "ok"
  },
  {
    "dataset": "ptbxl",
    "path": "records500/07000/07354_hr.hea",
    "url": "https://physionet.org/files/ptb-xl/1.0.3/records500/07000/07354_hr.hea",
    "bytes": 604,
    "sha256": "254bba500f1f492abe9572d72150306dca4239890cae4fb7c985b269cdbf1802",
    "official_verified": true,
    "status": "ok"
  },
  {
    "dataset": "plus",
    "path": "fiducial_points/ecgdeli/07000/07354_points_lead_V1.atr",
    "url": "https://physionet.org/files/ptb-xl-plus/1.0.1/fiducial_points/ecgdeli/07000/07354_points_lead_V1.atr",
    "bytes": 2098,
    "sha256": "d9bf35eac0b103397d0fa3f3b3754e06069542d0aa73d106dd980889d7541db8",
    "official_verified": true,
    "status": "ok"
  },
  {
    "dataset": "ptbxl",
    "path": "records500/17000/17244_hr.hea",
    "url": "https://physionet.org/files/ptb-xl/1.0.3/records500/17000/17244_hr.hea",
    "bytes": 609,
    "sha256": "d9b388984ed9550e3333ea85d6d9193e84c02421b3ba734da04e16a475e76337",
    "official_verified": true,
    "status": "ok"
  },
  {
    "dataset": "ptbxl",
    "path": "records500/14000/14217_hr.dat",
    "url": "https://physionet.org/files/ptb-xl/1.0.3/records500/14000/14217_hr.dat",
    "bytes": 120000,
    "sha256": "29c6d1b4d3ba5a3fc9f8ef710ee35c26acc650dbb5bba257a9ad3a069954efb2",
    "official_verified": true,
    "status": "ok"
  },
  {
    "dataset": "ptbxl",
    "path": "records500/07000/07354_hr.dat",
    "url": "https://physionet.org/files/ptb-xl/1.0.3/records500/07000/07354_hr.dat",
    "bytes": 120000,
    "sha256": "0eff94d82365602d33116021203d0309eaad40a5d6a70116bcb0fb122ba23784",
    "official_verified": true,
    "status": "ok"
  },
  {
    "dataset": "ptbxl",
    "path": "records500/03000/03600_hr.dat",
    "url": "https://physionet.org/files/ptb-xl/1.0.3/records500/03000/03600_hr.dat",
    "bytes": 120000,
    "sha256": "98be2a27dcd697cfa3e55e92b92b40f56ff1b4e59eb4558747b7fb72247dab11",
    "official_verified": true,
    "status": "ok"
  },
  {
    "dataset": "plus",
    "path": "fiducial_points/ecgdeli/07000/07354_points_lead_V6.atr",
    "url": "https://physionet.org/files/ptb-xl-plus/1.0.1/fiducial_points/ecgdeli/07000/07354_points_lead_V6.atr",
    "bytes": 2098,
    "sha256": "3f719419514d986ac2d95e3a9fc9c6d05c8ef9f8898fb3298fb3f219c51b153a",
    "official_verified": true,
    "status": "ok"
  },
  {
    "dataset": "plus",
    "path": "fiducial_points/ecgdeli/17000/17244_points_lead_V6.atr",
    "url": "https://physionet.org/files/ptb-xl-plus/1.0.1/fiducial_points/ecgdeli/17000/17244_points_lead_V6.atr",
    "bytes": 2510,
    "sha256": "e4b665b6811ac094e675d06deef59658481247f5ad62a8f401d2267d91e81db2",
    "official_verified": true,
    "status": "ok"
  },
  {
    "dataset": "ptbxl",
    "path": "records500/17000/17244_hr.dat",
    "url": "https://physionet.org/files/ptb-xl/1.0.3/records500/17000/17244_hr.dat",
    "bytes": 120000,
    "sha256": "3027f29ddaa878408a794e9c9fb9c0d05f2ffbc52f595e160aefa106d23c8774",
    "official_verified": true,
    "status": "ok"
  },
  {
    "dataset": "plus",
    "path": "fiducial_points/ecgdeli/17000/17244_points_lead_V1.atr",
    "url": "https://physionet.org/files/ptb-xl-plus/1.0.1/fiducial_points/ecgdeli/17000/17244_points_lead_V1.atr",
    "bytes": 2510,
    "sha256": "66510f4aaf41721028fb0a01bf81ccb4338bd176e14b9b9add7a4f5c6e2637c5",
    "official_verified": true,
    "status": "ok"
  },
  {
    "dataset": "plus",
    "path": "fiducial_points/ecgdeli/04000/04458_points_lead_V1.atr",
    "url": "https://physionet.org/files/ptb-xl-plus/1.0.1/fiducial_points/ecgdeli/04000/04458_points_lead_V1.atr",
    "bytes": 3128,
```
