## Supplementary material for "Calibration and processing sensitivity of time-embedded three-dimensional electrocardiographic descriptors: a two-dataset benchmark": Research materials and reproducible analysis code: download_manifest.json (part 2 of 2)

```
    "sha256": "5b18aba9d46ee81923c36d96cc8b47fc8766396cf6dc2f42c1fa02a5bbd9aaa9",
    "official_verified": true,
    "status": "ok"
  },
  {
    "dataset": "ptbxl",
    "path": "records500/04000/04458_hr.hea",
    "url": "https://physionet.org/files/ptb-xl/1.0.3/records500/04000/04458_hr.hea",
    "bytes": 601,
    "sha256": "3daa8800e7e7f3dbf86bab72702b92a16027c02e744fe5efcae7607c95d75a8f",
    "official_verified": true,
    "status": "ok"
  },
  {
    "dataset": "ptbxl",
    "path": "records500/04000/04458_hr.dat",
    "url": "https://physionet.org/files/ptb-xl/1.0.3/records500/04000/04458_hr.dat",
    "bytes": 120000,
    "sha256": "0635baab19a91923f01df685b6e258e0f8edae226e9e4f39c4ee46a01c2e8135",
    "official_verified": true,
    "status": "ok"
  },
  {
    "dataset": "plus",
    "path": "fiducial_points/ecgdeli/04000/04458_points_lead_V6.atr",
    "url": "https://physionet.org/files/ptb-xl-plus/1.0.1/fiducial_points/ecgdeli/04000/04458_points_lead_V6.atr",
    "bytes": 3128,
    "sha256": "9f1c16283881d1265c33797c53b78fa77456b1d20a8fa032729a5f220babda7f",
    "official_verified": true,
    "status": "ok"
  },
  {
    "dataset": "ptbxl",
    "path": "records500/07000/07684_hr.hea",
    "url": "https://physionet.org/files/ptb-xl/1.0.3/records500/07000/07684_hr.hea",
    "bytes": 611,
    "sha256": "a0e7370099f1d52a4eaf8016008fda059043ef320c518c825113f7c462ac9a35",
    "official_verified": true,
    "status": "ok"
  },
  {
    "dataset": "ptbxl",
    "path": "records500/07000/07684_hr.dat",
    "url": "https://physionet.org/files/ptb-xl/1.0.3/records500/07000/07684_hr.dat",
    "bytes": 120000,
    "sha256": "c50031a503052d8c7ea639720e373c57cdbc813b71bbf1a9c53e575148895a34",
    "official_verified": true,
    "status": "ok"
  },
  {
    "dataset": "ptbxl",
    "path": "records500/05000/05122_hr.hea",
    "url": "https://physionet.org/files/ptb-xl/1.0.3/records500/05000/05122_hr.hea",
    "bytes": 613,
    "sha256": "46773ba0845f69331b817fcf7b847893f96408a3bc85f50193e5972fdfd4facb",
    "official_verified": true,
    "status": "ok"
  },
  {
    "dataset": "plus",
    "path": "fiducial_points/ecgdeli/07000/07684_points_lead_V1.atr",
    "url": "https://physionet.org/files/ptb-xl-plus/1.0.1/fiducial_points/ecgdeli/07000/07684_points_lead_V1.atr",
    "bytes": 2922,
    "sha256": "b993ad7c1dd337058052fa6c89309e7e389c2a7e434935b13d93ea8475927f77",
    "official_verified": true,
    "status": "ok"
  },
  {
    "dataset": "plus",
    "path": "fiducial_points/ecgdeli/07000/07684_points_lead_V6.atr",
    "url": "https://physionet.org/files/ptb-xl-plus/1.0.1/fiducial_points/ecgdeli/07000/07684_points_lead_V6.atr",
    "bytes": 2922,
    "sha256": "3162820b9cbe91b5ba9b767e191b31aece8e020b4dbbdff831c21cd476f6922d",
    "official_verified": true,
    "status": "ok"
  },
  {
    "dataset": "plus",
    "path": "fiducial_points/ecgdeli/05000/05122_points_lead_V6.atr",
    "url": "https://physionet.org/files/ptb-xl-plus/1.0.1/fiducial_points/ecgdeli/05000/05122_points_lead_V6.atr",
    "bytes": 2716,
    "sha256": "b055523e8473bbaef7565784778b46213b6270123d62ef35525dfa6756af1fba",
    "official_verified": true,
    "status": "ok"
  },
  {
    "dataset": "plus",
    "path": "fiducial_points/ecgdeli/05000/05122_points_lead_V1.atr",
    "url": "https://physionet.org/files/ptb-xl-plus/1.0.1/fiducial_points/ecgdeli/05000/05122_points_lead_V1.atr",
    "bytes": 2716,
    "sha256": "25aeca29be46617f351575a592d9bc1f393613b9177f25269d142515b5057aa3",
    "official_verified": true,
    "status": "ok"
  },
  {
    "dataset": "ptbxl",
    "path": "records500/10000/10356_hr.hea",
    "url": "https://physionet.org/files/ptb-xl/1.0.3/records500/10000/10356_hr.hea",
    "bytes": 614,
    "sha256": "167c130ec4be4d08000cf0574de6bb5f980c624867344c74ea7bca10258b5884",
    "official_verified": true,
    "status": "ok"
  },
  {
    "dataset": "ptbxl",
    "path": "records500/05000/05122_hr.dat",
    "url": "https://physionet.org/files/ptb-xl/1.0.3/records500/05000/05122_hr.dat",
    "bytes": 120000,
    "sha256": "28695526ad022d9d0b5878fdba8a455eb594fe3005cc418ecf4462968d097092",
    "official_verified": true,
    "status": "ok"
  },
  {
    "dataset": "plus",
    "path": "fiducial_points/ecgdeli/10000/10356_points_lead_V1.atr",
    "url": "https://physionet.org/files/ptb-xl-plus/1.0.1/fiducial_points/ecgdeli/10000/10356_points_lead_V1.atr",
    "bytes": 5188,
    "sha256": "53a25d8ecf965b9d3959b3e467d4f7987879aa2e0ce616a46d540cfe900a42d3",
    "official_verified": true,
    "status": "ok"
  },
  {
    "dataset": "plus",
    "path": "fiducial_points/ecgdeli/13000/13556_points_lead_V1.atr",
    "url": "https://physionet.org/files/ptb-xl-plus/1.0.1/fiducial_points/ecgdeli/13000/13556_points_lead_V1.atr",
    "bytes": 1892,
    "sha256": "9cc35c4dfe31c1ef1cd37736f38033f9e423b1002fbfe7ecf4c5898d282019fe",
    "official_verified": true,
    "status": "ok"
  },
  {
    "dataset": "ptbxl",
    "path": "records500/13000/13556_hr.hea",
    "url": "https://physionet.org/files/ptb-xl/1.0.3/records500/13000/13556_hr.hea",
    "bytes": 612,
    "sha256": "ec402a331b0671e356214777d81865ddd60690aba435ab961f800988939edd3f",
    "official_verified": true,
    "status": "ok"
  },
  {
    "dataset": "plus",
    "path": "fiducial_points/ecgdeli/10000/10356_points_lead_V6.atr",
    "url": "https://physionet.org/files/ptb-xl-plus/1.0.1/fiducial_points/ecgdeli/10000/10356_points_lead_V6.atr",
    "bytes": 5188,
    "sha256": "252be0f0a03f05e56561b0c51f1f6f89c9c66419a009375d68463e683ff1ac87",
    "official_verified": true,
    "status": "ok"
  },
  {
    "dataset": "plus",
    "path": "fiducial_points/ecgdeli/13000/13556_points_lead_V6.atr",
    "url": "https://physionet.org/files/ptb-xl-plus/1.0.1/fiducial_points/ecgdeli/13000/13556_points_lead_V6.atr",
    "bytes": 1892,
    "sha256": "f3bf088924c12f947beb184fcfbda5a0a77b2334fd055d5664634f425e7d1619",
    "official_verified": true,
    "status": "ok"
  },
  {
    "dataset": "ptbxl",
    "path": "records500/13000/13556_hr.dat",
    "url": "https://physionet.org/files/ptb-xl/1.0.3/records500/13000/13556_hr.dat",
    "bytes": 120000,
    "sha256": "ee857131731a428191ecb6f415163424e7392b3925f960af6aa7a6f19eb7e172",
    "official_verified": true,
    "status": "ok"
  },
  {
    "dataset": "ptbxl",
    "path": "records500/10000/10356_hr.dat",
    "url": "https://physionet.org/files/ptb-xl/1.0.3/records500/10000/10356_hr.dat",
    "bytes": 120000,
    "sha256": "23495ee6fa7c772a0e90234b18d8977d6badf8cea5589121059fab68de1e14f9",
    "official_verified": true,
    "status": "ok"
  },
  {
    "dataset": "ptbxl",
    "path": "records500/20000/20317_hr.hea",
    "url": "https://physionet.org/files/ptb-xl/1.0.3/records500/20000/20317_hr.hea",
    "bytes": 598,
    "sha256": "3905ea9fd8bc70e219e8d709ec5b1bb20611dda6fc3f49fb261ca21ef72c9b6a",
    "official_verified": true,
    "status": "ok"
  },
  {
    "dataset": "plus",
    "path": "fiducial_points/ecgdeli/16000/16994_points_lead_V1.atr",
    "url": "https://physionet.org/files/ptb-xl-plus/1.0.1/fiducial_points/ecgdeli/16000/16994_points_lead_V1.atr",
    "bytes": 2510,
    "sha256": "5fc28c9e4aa6ebbfbb7a7a38bcd8d4b909a82b2e9b6885e959e46eb02dd2408d",
    "official_verified": true,
    "status": "ok"
  },
  {
    "dataset": "plus",
    "path": "fiducial_points/ecgdeli/20000/20317_points_lead_V6.atr",
    "url": "https://physionet.org/files/ptb-xl-plus/1.0.1/fiducial_points/ecgdeli/20000/20317_points_lead_V6.atr",
    "bytes": 2304,
    "sha256": "ca5e878a4d28f96389f86c070e2d18aa513f113a7b009763250e3de7662eac67",
    "official_verified": true,
    "status": "ok"
  },
  {
    "dataset": "ptbxl",
    "path": "records500/02000/02776_hr.hea",
    "url": "https://physionet.org/files/ptb-xl/1.0.3/records500/02000/02776_hr.hea",
    "bytes": 604,
    "sha256": "1158526fb7b21cbfe07c93b54e1e5493a54a9f2917a175eba7ca466e01d245bd",
    "official_verified": true,
    "status": "ok"
  },
  {
    "dataset": "plus",
    "path": "fiducial_points/ecgdeli/16000/16994_points_lead_V6.atr",
    "url": "https://physionet.org/files/ptb-xl-plus/1.0.1/fiducial_points/ecgdeli/16000/16994_points_lead_V6.atr",
    "bytes": 2510,
    "sha256": "bcc8a23fe80274e48b84270105d1084cccdde4d515e96b8f72674a399c07fbb1",
    "official_verified": true,
    "status": "ok"
  },
  {
    "dataset": "ptbxl",
    "path": "records500/20000/20317_hr.dat",
    "url": "https://physionet.org/files/ptb-xl/1.0.3/records500/20000/20317_hr.dat",
    "bytes": 120000,
    "sha256": "a785538ae15c57526102c3f6a2e2f2bbf137eeb36f15fecadbf589e4cf5e21a8",
    "official_verified": true,
    "status": "ok"
  },
  {
    "dataset": "ptbxl",
    "path": "records500/16000/16994_hr.hea",
    "url": "https://physionet.org/files/ptb-xl/1.0.3/records500/16000/16994_hr.hea",
    "bytes": 614,
    "sha256": "ac4685544b3a778a456563d34dc485bf6d85864da488950d91913fac5540d451",
    "official_verified": true,
    "status": "ok"
  },
  {
    "dataset": "ptbxl",
    "path": "records500/16000/16994_hr.dat",
    "url": "https://physionet.org/files/ptb-xl/1.0.3/records500/16000/16994_hr.dat",
    "bytes": 120000,
    "sha256": "eaf9ac04eb0f08d11dc79df350c3a0c52338069bc2a192a575e96c075650c438",
    "official_verified": true,
    "status": "ok"
  },
  {
    "dataset": "plus",
    "path": "fiducial_points/ecgdeli/20000/20317_points_lead_V1.atr",
    "url": "https://physionet.org/files/ptb-xl-plus/1.0.1/fiducial_points/ecgdeli/20000/20317_points_lead_V1.atr",
    "bytes": 2304,
    "sha256": "32114600329af72f15207caff0d17467c60b9d4e19b80804bc7121c055fc04ae",
    "official_verified": true,
    "status": "ok"
  },
  {
    "dataset": "plus",
    "path": "fiducial_points/ecgdeli/14000/14131_points_lead_V1.atr",
    "url": "https://physionet.org/files/ptb-xl-plus/1.0.1/fiducial_points/ecgdeli/14000/14131_points_lead_V1.atr",
    "bytes": 2098,
    "sha256": "11e6586c3fb8bc34202abaa7e547b6b8b07636a495172dd2ccaeb842d1e6bb2e",
    "official_verified": true,
    "status": "ok"
  },
  {
    "dataset": "plus",
    "path": "fiducial_points/ecgdeli/02000/02776_points_lead_V1.atr",
    "url": "https://physionet.org/files/ptb-xl-plus/1.0.1/fiducial_points/ecgdeli/02000/02776_points_lead_V1.atr",
    "bytes": 2716,
    "sha256": "18c73da0c9908558cfc7985d46eb940994d0b8326ef579d9f96683425ad056ec",
    "official_verified": true,
    "status": "ok"
  },
  {
    "dataset": "ptbxl",
    "path": "records500/14000/14131_hr.hea",
    "url": "https://physionet.org/files/ptb-xl/1.0.3/records500/14000/14131_hr.hea",
    "bytes": 613,
    "sha256": "1ba89fbd58e298a88b0457790b6cd31c4f68fdc456772ca5f0c89fef3753883c",
    "official_verified": true,
    "status": "ok"
  },
  {
    "dataset": "plus",
    "path": "fiducial_points/ecgdeli/02000/02776_points_lead_V6.atr",
    "url": "https://physionet.org/files/ptb-xl-plus/1.0.1/fiducial_points/ecgdeli/02000/02776_points_lead_V6.atr",
    "bytes": 2716,
    "sha256": "93cfb336de5e738ac88d3be43a8ae018d424a3369f8beb74f1d60e0d4554bcf6",
    "official_verified": true,
    "status": "ok"
  },
  {
    "dataset": "plus",
    "path": "fiducial_points/ecgdeli/14000/14131_points_lead_V6.atr",
    "url": "https://physionet.org/files/ptb-xl-plus/1.0.1/fiducial_points/ecgdeli/14000/14131_points_lead_V6.atr",
    "bytes": 2098,
    "sha256": "26b95308ffa54d7c3a6ac63789882968c575d7517b9e9cfa15cc040155c9542e",
    "official_verified": true,
    "status": "ok"
  },
  {
    "dataset": "ptbxl",
    "path": "records500/18000/18232_hr.dat",
    "url": "https://physionet.org/files/ptb-xl/1.0.3/records500/18000/18232_hr.dat",
    "bytes": 120000,
    "sha256": "b4e491b61397a7b43adbe23c5e49bfbad6ece871f50ff82d19aedc553b6979ce",
    "official_verified": true,
    "status": "ok"
  },
  {
    "dataset": "plus",
    "path": "fiducial_points/ecgdeli/18000/18232_points_lead_V1.atr",
    "url": "https://physionet.org/files/ptb-xl-plus/1.0.1/fiducial_points/ecgdeli/18000/18232_points_lead_V1.atr",
    "bytes": 2304,
    "sha256": "ccbbf11832aee3589c758f6a47ab6b93a0f15ddd3d6ceb6fe5bc1ac27489312e",
    "official_verified": true,
    "status": "ok"
  },
  {
    "dataset": "ptbxl",
    "path": "records500/14000/14131_hr.dat",
    "url": "https://physionet.org/files/ptb-xl/1.0.3/records500/14000/14131_hr.dat",
    "bytes": 120000,
    "sha256": "2cab736f84cffb7c29b123028d418ba48f2f31a2648f83ab24ecf19b0aad4fd0",
    "official_verified": true,
    "status": "ok"
  },
  {
    "dataset": "ptbxl",
    "path": "records500/02000/02776_hr.dat",
    "url": "https://physionet.org/files/ptb-xl/1.0.3/records500/02000/02776_hr.dat",
    "bytes": 120000,
    "sha256": "1b53849b2fe44270bec9f6e410d0589ac3e3dec81486e98d6d37afe135e5edcc",
    "official_verified": true,
    "status": "ok"
  },
  {
    "dataset": "ptbxl",
    "path": "records500/18000/18232_hr.hea",
    "url": "https://physionet.org/files/ptb-xl/1.0.3/records500/18000/18232_hr.hea",
    "bytes": 612,
    "sha256": "2a26eabe3b0e4678a0d15cad09458d04c6de063434e72b30a94d992a420081f2",
    "official_verified": true,
    "status": "ok"
  },
  {
    "dataset": "plus",
    "path": "fiducial_points/ecgdeli/18000/18232_points_lead_V6.atr",
    "url": "https://physionet.org/files/ptb-xl-plus/1.0.1/fiducial_points/ecgdeli/18000/18232_points_lead_V6.atr",
    "bytes": 2304,
    "sha256": "aec145add41dc23498e8385735ee88a538c0ebec75b76ca9d00a90c393a84684",
    "official_verified": true,
    "status": "ok"
  },
  {
    "dataset": "plus",
    "path": "fiducial_points/ecgdeli/13000/13233_points_lead_V1.atr",
    "url": "https://physionet.org/files/ptb-xl-plus/1.0.1/fiducial_points/ecgdeli/13000/13233_points_lead_V1.atr",
    "bytes": 2304,
    "sha256": "10cfb8075f3be050e1fc4766406d738b6593b290aa997d06beeb98eb98f50fa8",
    "official_verified": true,
    "status": "ok"
  },
  {
    "dataset": "plus",
    "path": "fiducial_points/ecgdeli/13000/13233_points_lead_V6.atr",
    "url": "https://physionet.org/files/ptb-xl-plus/1.0.1/fiducial_points/ecgdeli/13000/13233_points_lead_V6.atr",
    "bytes": 2304,
    "sha256": "544bcd53764ec4f44640eb67e84b2f9b73aba207ca48234d853c6d4f8b16a362",
    "official_verified": true,
    "status": "ok"
  },
  {
    "dataset": "ptbxl",
    "path": "records500/05000/05343_hr.hea",
    "url": "https://physionet.org/files/ptb-xl/1.0.3/records500/05000/05343_hr.hea",
    "bytes": 599,
    "sha256": "dc3bc58c0c975a945d028f12d04c1f3182365e6a4fc42ccbadafc0cb2ff12848",
    "official_verified": true,
    "status": "ok"
  },
  {
    "dataset": "ptbxl",
    "path": "records500/13000/13233_hr.hea",
    "url": "https://physionet.org/files/ptb-xl/1.0.3/records500/13000/13233_hr.hea",
    "bytes": 614,
    "sha256": "9fb1ff9ddf4528c04e5ea56a1319a9617dfe970ff209bd4e122c5d94676ee4b1",
    "official_verified": true,
    "status": "ok"
  },
  {
    "dataset": "plus",
    "path": "fiducial_points/ecgdeli/05000/05343_points_lead_V6.atr",
    "url": "https://physionet.org/files/ptb-xl-plus/1.0.1/fiducial_points/ecgdeli/05000/05343_points_lead_V6.atr",
    "bytes": 2716,
    "sha256": "bdbde4df81608e312f691c3f20790e327cbce7830af287671f96a05e8d8b1b08",
    "official_verified": true,
    "status": "ok"
  },
  {
    "dataset": "plus",
    "path": "fiducial_points/ecgdeli/05000/05343_points_lead_V1.atr",
    "url": "https://physionet.org/files/ptb-xl-plus/1.0.1/fiducial_points/ecgdeli/05000/05343_points_lead_V1.atr",
    "bytes": 2716,
    "sha256": "591ef52a8648cfd4d0480fd873ad44c47df840044daa3b46446ab6c795761953",
    "official_verified": true,
    "status": "ok"
  },
  {
    "dataset": "ptbxl",
    "path": "records500/13000/13233_hr.dat",
    "url": "https://physionet.org/files/ptb-xl/1.0.3/records500/13000/13233_hr.dat",
    "bytes": 120000,
    "sha256": "79c06524e0853e26f654258a7f0b69ffbd0744feb8e8dd6281820b0ade05edee",
    "official_verified": true,
    "status": "ok"
  },
  {
    "dataset": "ptbxl",
    "path": "records500/13000/13092_hr.hea",
    "url": "https://physionet.org/files/ptb-xl/1.0.3/records500/13000/13092_hr.hea",
    "bytes": 602,
    "sha256": "cec9956198f8f59e003491b03061249477dc93b4ad6a5726f43ef14a323c15ec",
    "official_verified": true,
    "status": "ok"
  },
  {
    "dataset": "ptbxl",
    "path": "records500/01000/01426_hr.hea",
    "url": "https://physionet.org/files/ptb-xl/1.0.3/records500/01000/01426_hr.hea",
    "bytes": 619,
    "sha256": "ab841ed95227723ff25dfbb07e587ff4fe5e3380d71c6133964a1350714efde8",
    "official_verified": true,
    "status": "ok"
  },
  {
    "dataset": "plus",
    "path": "fiducial_points/ecgdeli/13000/13092_points_lead_V1.atr",
    "url": "https://physionet.org/files/ptb-xl-plus/1.0.1/fiducial_points/ecgdeli/13000/13092_points_lead_V1.atr",
    "bytes": 1892,
    "sha256": "6b4e39e9c5b23de2de5a0f7fac91d9f282d5c694439fee0c439aad5e138ac3a4",
    "official_verified": true,
    "status": "ok"
  },
  {
    "dataset": "ptbxl",
    "path": "records500/05000/05343_hr.dat",
    "url": "https://physionet.org/files/ptb-xl/1.0.3/records500/05000/05343_hr.dat",
    "bytes": 120000,
    "sha256": "aa125322c9e3352d56221c68a1020d21e9411440383918de6d0a2073a9739816",
    "official_verified": true,
    "status": "ok"
  },
  {
    "dataset": "plus",
    "path": "fiducial_points/ecgdeli/01000/01426_points_lead_V6.atr",
    "url": "https://physionet.org/files/ptb-xl-plus/1.0.1/fiducial_points/ecgdeli/01000/01426_points_lead_V6.atr",
    "bytes": 2922,
    "sha256": "ad3feb7a7bdc1c15e9a604840a6b780947e78814cb8e2dd25a9cd0719c5d1200",
    "official_verified": true,
    "status": "ok"
  },
  {
    "dataset": "plus",
    "path": "fiducial_points/ecgdeli/13000/13092_points_lead_V6.atr",
    "url": "https://physionet.org/files/ptb-xl-plus/1.0.1/fiducial_points/ecgdeli/13000/13092_points_lead_V6.atr",
    "bytes": 1892,
    "sha256": "9e36a140da3b91a8a231bf8f947f81bc0309bdc40f347119932ee15c00560038",
    "official_verified": true,
    "status": "ok"
  },
  {
    "dataset": "plus",
    "path": "fiducial_points/ecgdeli/01000/01426_points_lead_V1.atr",
    "url": "https://physionet.org/files/ptb-xl-plus/1.0.1/fiducial_points/ecgdeli/01000/01426_points_lead_V1.atr",
    "bytes": 2922,
    "sha256": "60a99a71d60370f55a9fc218b02b824f763b3e4212f281f3539ccb0a3c709328",
    "official_verified": true,
    "status": "ok"
  },
  {
    "dataset": "ptbxl",
    "path": "records500/01000/01426_hr.dat",
    "url": "https://physionet.org/files/ptb-xl/1.0.3/records500/01000/01426_hr.dat",
    "bytes": 120000,
    "sha256": "70995ea1a73309557f5c89cfae7fbf321814f344c49f9cc15690ad28c422e887",
    "official_verified": true,
    "status": "ok"
  },
  {
    "dataset": "ptbxl",
    "path": "records500/04000/04602_hr.hea",
    "url": "https://physionet.org/files/ptb-xl/1.0.3/records500/04000/04602_hr.hea",
    "bytes": 608,
    "sha256": "4327cefc36df49ad44ee055827c3b18b9a03b300c86d7029299137b03960cc3e",
    "official_verified": true,
    "status": "ok"
  },
  {
    "dataset": "plus",
    "path": "fiducial_points/ecgdeli/04000/04602_points_lead_V1.atr",
    "url": "https://physionet.org/files/ptb-xl-plus/1.0.1/fiducial_points/ecgdeli/04000/04602_points_lead_V1.atr",
    "bytes": 3334,
    "sha256": "5168f875c1de1067e5ee596a703c42a72f7a73cb8a566bf91df09ed9d0d64308",
    "official_verified": true,
    "status": "ok"
  },
  {
    "dataset": "ptbxl",
    "path": "records500/13000/13092_hr.dat",
    "url": "https://physionet.org/files/ptb-xl/1.0.3/records500/13000/13092_hr.dat",
    "bytes": 120000,
    "sha256": "1917efb8339025c8a4ded02f44eca5a671dc490c7b1131112936ea1c5ea52de2",
    "official_verified": true,
    "status": "ok"
  },
  {
    "dataset": "plus",
    "path": "fiducial_points/ecgdeli/04000/04602_points_lead_V6.atr",
    "url": "https://physionet.org/files/ptb-xl-plus/1.0.1/fiducial_points/ecgdeli/04000/04602_points_lead_V6.atr",
    "bytes": 3334,
    "sha256": "8418720b1e9f79b07b11bd40260068b655366f1e37206eac3e694c10c5e12e2b",
    "official_verified": true,
    "status": "ok"
  },
  {
    "dataset": "ptbxl",
    "path": "records500/04000/04602_hr.dat",
    "url": "https://physionet.org/files/ptb-xl/1.0.3/records500/04000/04602_hr.dat",
    "bytes": 120000,
    "sha256": "c237232ed1db384dc23f722498d107dd9b6ff523699501634d599699849b4838",
    "official_verified": true,
    "status": "ok"
  },
  {
    "dataset": "ptbxl",
    "path": "records500/00000/00696_hr.hea",
    "url": "https://physionet.org/files/ptb-xl/1.0.3/records500/00000/00696_hr.hea",
    "bytes": 617,
    "sha256": "e2fa8b17d17472850c17d4300e944fada7c76639dd08509cd01186897174f193",
    "official_verified": true,
    "status": "ok"
  },
  {
    "dataset": "ptbxl",
    "path": "records500/00000/00696_hr.dat",
    "url": "https://physionet.org/files/ptb-xl/1.0.3/records500/00000/00696_hr.dat",
    "bytes": 120000,
    "sha256": "d4816728bcd9575804888119e127780592f98a5687da7da6daaa67d63e7cac2c",
    "official_verified": true,
    "status": "ok"
  },
  {
    "dataset": "ptbxl",
    "path": "records500/17000/17547_hr.hea",
    "url": "https://physionet.org/files/ptb-xl/1.0.3/records500/17000/17547_hr.hea",
    "bytes": 605,
    "sha256": "da25b063e9202c408a0cd20becf47c03bcc0ddaabebedd6cf14f82693d7e9ebc",
    "official_verified": true,
    "status": "ok"
  },
  {
    "dataset": "plus",
    "path": "fiducial_points/ecgdeli/00000/00696_points_lead_V1.atr",
    "url": "https://physionet.org/files/ptb-xl-plus/1.0.1/fiducial_points/ecgdeli/00000/00696_points_lead_V1.atr",
    "bytes": 2510,
    "sha256": "4e255e29d8586f72a9c964855fb04505f3ca54e45c02462fa776f282927dcc07",
    "official_verified": true,
    "status": "ok"
  },
  {
    "dataset": "plus",
    "path": "fiducial_points/ecgdeli/00000/00696_points_lead_V6.atr",
    "url": "https://physionet.org/files/ptb-xl-plus/1.0.1/fiducial_points/ecgdeli/00000/00696_points_lead_V6.atr",
    "bytes": 2510,
    "sha256": "b53b5d91e6ee7cbb55dc452acd9218ab716713aa6138d0014f4b1ed00e92269d",
    "official_verified": true,
    "status": "ok"
  },
  {
    "dataset": "ptbxl",
    "path": "records500/12000/12478_hr.hea",
    "url": "https://physionet.org/files/ptb-xl/1.0.3/records500/12000/12478_hr.hea",
    "bytes": 613,
    "sha256": "ca035e47e58822c91a1eec7113c3f4d5b537ae4661351575d94ffb0018be6949",
    "official_verified": true,
    "status": "ok"
  },
  {
    "dataset": "plus",
    "path": "fiducial_points/ecgdeli/17000/17547_points_lead_V6.atr",
    "url": "https://physionet.org/files/ptb-xl-plus/1.0.1/fiducial_points/ecgdeli/17000/17547_points_lead_V6.atr",
    "bytes": 2922,
    "sha256": "229fa36d3bb6663adfd071e4b7f81745425e6bebcfb801d4750af75c8942438b",
    "official_verified": true,
    "status": "ok"
  },
  {
    "dataset": "ptbxl",
    "path": "records500/17000/17547_hr.dat",
    "url": "https://physionet.org/files/ptb-xl/1.0.3/records500/17000/17547_hr.dat",
    "bytes": 120000,
    "sha256": "b88ad9dbf9dd149e90a4a1a022239563fd8dd1f577788d29e2598e1f1a1c4277",
    "official_verified": true,
    "status": "ok"
  },
  {
    "dataset": "plus",
    "path": "fiducial_points/ecgdeli/12000/12478_points_lead_V1.atr",
    "url": "https://physionet.org/files/ptb-xl-plus/1.0.1/fiducial_points/ecgdeli/12000/12478_points_lead_V1.atr",
    "bytes": 2510,
    "sha256": "0eefd12bab0d7419141dfee479a26f194b279fdf7f166db995d3945d3ac70372",
    "official_verified": true,
    "status": "ok"
  },
  {
    "dataset": "ptbxl",
    "path": "records500/05000/05519_hr.hea",
    "url": "https://physionet.org/files/ptb-xl/1.0.3/records500/05000/05519_hr.hea",
    "bytes": 611,
    "sha256": "cce428b7b7d389c9c89159d0b9d9cbb754dd35a31ca55fb8af8cf93750a9d485",
    "official_verified": true,
    "status": "ok"
  },
  {
    "dataset": "plus",
    "path": "fiducial_points/ecgdeli/17000/17547_points_lead_V1.atr",
    "url": "https://physionet.org/files/ptb-xl-plus/1.0.1/fiducial_points/ecgdeli/17000/17547_points_lead_V1.atr",
    "bytes": 2922,
    "sha256": "038949f59e91f801d3f2d685299667890825e9bcdd9565bd8c5be75558468e92",
    "official_verified": true,
    "status": "ok"
  },
  {
    "dataset": "ptbxl",
    "path": "records500/12000/12478_hr.dat",
    "url": "https://physionet.org/files/ptb-xl/1.0.3/records500/12000/12478_hr.dat",
    "bytes": 120000,
    "sha256": "7d00d5c9cc2fd335c9083a636edf959b16a63e1a2f8867c671919cda9c8b3f7b",
    "official_verified": true,
    "status": "ok"
  },
  {
    "dataset": "plus",
    "path": "fiducial_points/ecgdeli/12000/12478_points_lead_V6.atr",
    "url": "https://physionet.org/files/ptb-xl-plus/1.0.1/fiducial_points/ecgdeli/12000/12478_points_lead_V6.atr",
    "bytes": 2510,
    "sha256": "c88f81a174eaadd8f82d8facba75dc5e4f2129ae2534f0c1c3d93e3077842d2d",
    "official_verified": true,
    "status": "ok"
  },
  {
    "dataset": "plus",
    "path": "fiducial_points/ecgdeli/05000/05519_points_lead_V6.atr",
    "url": "https://physionet.org/files/ptb-xl-plus/1.0.1/fiducial_points/ecgdeli/05000/05519_points_lead_V6.atr",
    "bytes": 2304,
    "sha256": "3c4ce748db7f3ab5a0c63198800652bdc0a074c2f75cc427be8562ecebbb515c",
    "official_verified": true,
    "status": "ok"
  },
  {
    "dataset": "plus",
    "path": "fiducial_points/ecgdeli/05000/05519_points_lead_V1.atr",
    "url": "https://physionet.org/files/ptb-xl-plus/1.0.1/fiducial_points/ecgdeli/05000/05519_points_lead_V1.atr",
    "bytes": 2304,
    "sha256": "7a1f69b3d8f00525826bba7a99b8fe2dee997548d6b0f37c8cd98a63e98ab6ec",
    "official_verified": true,
    "status": "ok"
  },
  {
    "dataset": "ptbxl",
    "path": "records500/05000/05519_hr.dat",
    "url": "https://physionet.org/files/ptb-xl/1.0.3/records500/05000/05519_hr.dat",
    "bytes": 120000,
    "sha256": "a38ac16a33eaa30136b02b1e57c8930f3912e09e50bcd20ad280ea38be7463ea",
    "official_verified": true,
    "status": "ok"
  },
  {
    "dataset": "plus",
    "path": "fiducial_points/ecgdeli/19000/19669_points_lead_V1.atr",
    "url": "https://physionet.org/files/ptb-xl-plus/1.0.1/fiducial_points/ecgdeli/19000/19669_points_lead_V1.atr",
    "bytes": 2510,
    "sha256": "74e07f307c7a303ad36008ff110ab6bd2c28a3500fa7fcf4874956e1cfe43151",
    "official_verified": true,
    "status": "ok"
  },
  {
    "dataset": "plus",
    "path": "fiducial_points/ecgdeli/04000/04687_points_lead_V1.atr",
    "url": "https://physionet.org/files/ptb-xl-plus/1.0.1/fiducial_points/ecgdeli/04000/04687_points_lead_V1.atr",
    "bytes": 2304,
    "sha256": "666acacb14475c750a2423175948326c2831103cabac90d27553828e42e4844f",
    "official_verified": true,
    "status": "ok"
  },
  {
    "dataset": "ptbxl",
    "path": "records500/19000/19669_hr.hea",
    "url": "https://physionet.org/files/ptb-xl/1.0.3/records500/19000/19669_hr.hea",
    "bytes": 606,
    "sha256": "8918fa53c0474656f975876b3f61e86cb22d69e0b1e83ac7f2b934295a829767",
    "official_verified": true,
    "status": "ok"
  },
  {
    "dataset": "ptbxl",
    "path": "records500/04000/04687_hr.hea",
    "url": "https://physionet.org/files/ptb-xl/1.0.3/records500/04000/04687_hr.hea",
    "bytes": 610,
    "sha256": "736204a751e092b24402421a7a077157337aae85ec690f3acaeef3b21f0b4ea2",
    "official_verified": true,
    "status": "ok"
  },
  {
    "dataset": "plus",
    "path": "fiducial_points/ecgdeli/19000/19669_points_lead_V6.atr",
    "url": "https://physionet.org/files/ptb-xl-plus/1.0.1/fiducial_points/ecgdeli/19000/19669_points_lead_V6.atr",
    "bytes": 2510,
    "sha256": "1f8c4b84b0874c2d6d07253fcdb4c628b6d70b404ed62580ab4293a96ca26774",
    "official_verified": true,
    "status": "ok"
  },
  {
    "dataset": "ptbxl",
    "path": "records500/04000/04079_hr.hea",
    "url": "https://physionet.org/files/ptb-xl/1.0.3/records500/04000/04079_hr.hea",
    "bytes": 613,
    "sha256": "8bdb0c59807572fe76a1fe59c4f45d8a9ad4f9b8b4f27ea6d56ca16a455d11b5",
    "official_verified": true,
    "status": "ok"
  },
  {
    "dataset": "ptbxl",
    "path": "records500/04000/04687_hr.dat",
    "url": "https://physionet.org/files/ptb-xl/1.0.3/records500/04000/04687_hr.dat",
    "bytes": 120000,
    "sha256": "41de8ba8fd9887bf507fe07115e42ab61d60e14424a255c947c01c6aff2772e7",
    "official_verified": true,
    "status": "ok"
  },
  {
    "dataset": "plus",
    "path": "fiducial_points/ecgdeli/04000/04687_points_lead_V6.atr",
    "url": "https://physionet.org/files/ptb-xl-plus/1.0.1/fiducial_points/ecgdeli/04000/04687_points_lead_V6.atr",
    "bytes": 2304,
    "sha256": "d08012065094d5fe77654c12272a28ac9ec913938e1ece9eec5e4c76642fe397",
    "official_verified": true,
    "status": "ok"
  },
  {
    "dataset": "plus",
    "path": "fiducial_points/ecgdeli/04000/04079_points_lead_V1.atr",
    "url": "https://physionet.org/files/ptb-xl-plus/1.0.1/fiducial_points/ecgdeli/04000/04079_points_lead_V1.atr",
    "bytes": 2304,
    "sha256": "54653d8ce3763dc5f804d12532653c2e6c0a9a6e813d760a35d20a162f462b34",
    "official_verified": true,
    "status": "ok"
  },
  {
    "dataset": "ptbxl",
    "path": "records500/19000/19669_hr.dat",
    "url": "https://physionet.org/files/ptb-xl/1.0.3/records500/19000/19669_hr.dat",
    "bytes": 120000,
    "sha256": "f4a6c9cb85958ea2d31e49cb1078882cdbbf43d0c0a1df257cefef5f57adbb80",
    "official_verified": true,
    "status": "ok"
  },
  {
    "dataset": "plus",
    "path": "fiducial_points/ecgdeli/04000/04079_points_lead_V6.atr",
    "url": "https://physionet.org/files/ptb-xl-plus/1.0.1/fiducial_points/ecgdeli/04000/04079_points_lead_V6.atr",
    "bytes": 2304,
    "sha256": "858980116b31003ddd54c29010d88f3d4471ca41b2f419543752d101e08afc00",
    "official_verified": true,
    "status": "ok"
  },
  {
    "dataset": "ptbxl",
    "path": "records500/03000/03740_hr.hea",
    "url": "https://physionet.org/files/ptb-xl/1.0.3/records500/03000/03740_hr.hea",
    "bytes": 605,
    "sha256": "fbf42a3a54b4c138a7d0fb5748aa6f9428599b3ed5d3f3e9079e76e06605f9d5",
    "official_verified": true,
    "status": "ok"
  },
  {
    "dataset": "ptbxl",
    "path": "records500/04000/04079_hr.dat",
    "url": "https://physionet.org/files/ptb-xl/1.0.3/records500/04000/04079_hr.dat",
    "bytes": 120000,
    "sha256": "2e8f1967c4640aeb13607a8af056d051f07cc6b3590fbf9dae7500ef2174ce5b",
    "official_verified": true,
    "status": "ok"
  },
  {
    "dataset": "plus",
    "path": "fiducial_points/ecgdeli/03000/03740_points_lead_V6.atr",
    "url": "https://physionet.org/files/ptb-xl-plus/1.0.1/fiducial_points/ecgdeli/03000/03740_points_lead_V6.atr",
    "bytes": 2304,
    "sha256": "d9ab80f87372a2f4dc0c21000c69782c764099cfa57671e5fa99adaf913d3682",
    "official_verified": true,
    "status": "ok"
  },
  {
    "dataset": "plus",
    "path": "fiducial_points/ecgdeli/03000/03740_points_lead_V1.atr",
    "url": "https://physionet.org/files/ptb-xl-plus/1.0.1/fiducial_points/ecgdeli/03000/03740_points_lead_V1.atr",
    "bytes": 2304,
    "sha256": "eb343355e2ae42a91af9c833f4a42e11833734b2a124aefb1d45657c1c8b71da",
    "official_verified": true,
    "status": "ok"
  },
  {
    "dataset": "ptbxl",
    "path": "records500/16000/16511_hr.hea",
    "url": "https://physionet.org/files/ptb-xl/1.0.3/records500/16000/16511_hr.hea",
    "bytes": 606,
    "sha256": "58b570784409b2847c2667b7beba39c4df49027e7de9162109697084bb474d0b",
    "official_verified": true,
    "status": "ok"
  },
  {
    "dataset": "plus",
    "path": "fiducial_points/ecgdeli/16000/16511_points_lead_V1.atr",
    "url": "https://physionet.org/files/ptb-xl-plus/1.0.1/fiducial_points/ecgdeli/16000/16511_points_lead_V1.atr",
    "bytes": 3128,
    "sha256": "3c423fde08666e118ba53c5699851604af6c27b7921ae94980ca8da3481e3def",
    "official_verified": true,
    "status": "ok"
  },
  {
    "dataset": "ptbxl",
    "path": "records500/09000/09458_hr.hea",
    "url": "https://physionet.org/files/ptb-xl/1.0.3/records500/09000/09458_hr.hea",
    "bytes": 604,
    "sha256": "b9387a9d8d5def0aee374b5f7bdaea377fd742486856a0b9dee5db6c9d5c90d5",
    "official_verified": true,
    "status": "ok"
  },
  {
    "dataset": "plus",
    "path": "fiducial_points/ecgdeli/16000/16511_points_lead_V6.atr",
    "url": "https://physionet.org/files/ptb-xl-plus/1.0.1/fiducial_points/ecgdeli/16000/16511_points_lead_V6.atr",
    "bytes": 3128,
    "sha256": "35a0b6f9f24d10e748fe6acfd45612644796a96f769ad08b9dea77aa86e25dcb",
    "official_verified": true,
    "status": "ok"
  },
  {
    "dataset": "ptbxl",
    "path": "records500/03000/03740_hr.dat",
    "url": "https://physionet.org/files/ptb-xl/1.0.3/records500/03000/03740_hr.dat",
    "bytes": 120000,
    "sha256": "cc159319fc81ef2f0c78e5baa06b8016d1953667dece95ec162a31b2739faa91",
    "official_verified": true,
    "status": "ok"
  },
  {
    "dataset": "ptbxl",
    "path": "records500/16000/16511_hr.dat",
    "url": "https://physionet.org/files/ptb-xl/1.0.3/records500/16000/16511_hr.dat",
    "bytes": 120000,
    "sha256": "33f29f97ef19c7a3da21535086476e1883b8978ca67782c56fac8f80f94eb5a1",
    "official_verified": true,
    "status": "ok"
  },
  {
    "dataset": "plus",
    "path": "fiducial_points/ecgdeli/09000/09458_points_lead_V1.atr",
    "url": "https://physionet.org/files/ptb-xl-plus/1.0.1/fiducial_points/ecgdeli/09000/09458_points_lead_V1.atr",
    "bytes": 2716,
    "sha256": "bcf0ca4c74d61f7bc7ddb98d1a73705807ab895b351679cff832a0ea46b23dff",
    "official_verified": true,
    "status": "ok"
  },
  {
    "dataset": "plus",
    "path": "fiducial_points/ecgdeli/07000/07075_points_lead_V1.atr",
    "url": "https://physionet.org/files/ptb-xl-plus/1.0.1/fiducial_points/ecgdeli/07000/07075_points_lead_V1.atr",
    "bytes": 4982,
    "sha256": "519cf309249bdbc6e2d52f5c6f6456c2118eddea4118707384d2220b8a516006",
    "official_verified": true,
    "status": "ok"
  },
  {
    "dataset": "ptbxl",
    "path": "records500/07000/07075_hr.hea",
    "url": "https://physionet.org/files/ptb-xl/1.0.3/records500/07000/07075_hr.hea",
    "bytes": 614,
    "sha256": "259cfe2f713e820b9a2f7b89e0c103955714d199973acd655fbfb8e5aaa5459f",
    "official_verified": true,
    "status": "ok"
  },
  {
    "dataset": "ptbxl",
    "path": "records500/09000/09458_hr.dat",
    "url": "https://physionet.org/files/ptb-xl/1.0.3/records500/09000/09458_hr.dat",
    "bytes": 120000,
    "sha256": "5f72eac0c2c5e299b460cfcd51d5f64c8b57a431ddb4f49ae798657efb3407f2",
    "official_verified": true,
    "status": "ok"
  },
  {
    "dataset": "plus",
    "path": "fiducial_points/ecgdeli/07000/07075_points_lead_V6.atr",
    "url": "https://physionet.org/files/ptb-xl-plus/1.0.1/fiducial_points/ecgdeli/07000/07075_points_lead_V6.atr",
    "bytes": 4982,
    "sha256": "d6cc2ef49a37257d35b42f8cac8675a4fbacb4c2d3bc463dce6efdff2db8764a",
    "official_verified": true,
    "status": "ok"
  },
  {
    "dataset": "ptbxl",
    "path": "records500/07000/07075_hr.dat",
    "url": "https://physionet.org/files/ptb-xl/1.0.3/records500/07000/07075_hr.dat",
    "bytes": 120000,
    "sha256": "8c7ecf1e6bab86f6629e41eab0aef9937ac9b7ef0e0c1b0b3c0f6387032499a3",
    "official_verified": true,
    "status": "ok"
  },
  {
    "dataset": "ptbxl",
    "path": "records500/17000/17621_hr.dat",
    "url": "https://physionet.org/files/ptb-xl/1.0.3/records500/17000/17621_hr.dat",
    "bytes": 120000,
    "sha256": "d84873a20f988f1712d5cf57c8fcd449b7a3c570df8e9e03833977616dc552cb",
    "official_verified": true,
    "status": "ok"
  },
  {
    "dataset": "ptbxl",
    "path": "records500/03000/03652_hr.dat",
    "url": "https://physionet.org/files/ptb-xl/1.0.3/records500/03000/03652_hr.dat",
    "bytes": 120000,
    "sha256": "d87e129e643ffdbe31b1bfaa73c1bb6335425637bd505642489534a4c8f98ac3",
    "official_verified": true,
    "status": "ok"
  },
  {
    "dataset": "ptbxl",
    "path": "records500/17000/17621_hr.hea",
    "url": "https://physionet.org/files/ptb-xl/1.0.3/records500/17000/17621_hr.hea",
    "bytes": 604,
    "sha256": "f57dfc45f1c63d5ef27f11e699ca0fa9ddfd9d6c5afa8b081f075db23b2571ed",
    "official_verified": true,
    "status": "ok"
  },
  {
    "dataset": "plus",
    "path": "fiducial_points/ecgdeli/17000/17621_points_lead_V1.atr",
    "url": "https://physionet.org/files/ptb-xl-plus/1.0.1/fiducial_points/ecgdeli/17000/17621_points_lead_V1.atr",
    "bytes": 2098,
    "sha256": "da067ee628f3e714234ccc1275096d6b1e0bc443a59cb6f99c2c5ed2b107bb42",
    "official_verified": true,
    "status": "ok"
  },
  {
    "dataset": "plus",
    "path": "fiducial_points/ecgdeli/09000/09458_points_lead_V6.atr",
    "url": "https://physionet.org/files/ptb-xl-plus/1.0.1/fiducial_points/ecgdeli/09000/09458_points_lead_V6.atr",
    "bytes": 2716,
    "sha256": "27924105069393fce76f506224721d3b1a555645b835752ce5863a0d7c993b77",
    "official_verified": true,
    "status": "ok"
  },
  {
    "dataset": "ptbxl",
    "path": "records500/03000/03652_hr.hea",
    "url": "https://physionet.org/files/ptb-xl/1.0.3/records500/03000/03652_hr.hea",
    "bytes": 613,
    "sha256": "4593318d22373695e4116c6be24231a91e08bd1e08550d1d1e75d78b284964c5",
    "official_verified": true,
    "status": "ok"
  },
  {
    "dataset": "ptbxl",
    "path": "records500/15000/15950_hr.hea",
    "url": "https://physionet.org/files/ptb-xl/1.0.3/records500/15000/15950_hr.hea",
    "bytes": 610,
    "sha256": "9e5ccd8db8f67793c615073ee9ad4769bc9ecdb4eed5bb0804bded429a3151c9",
    "official_verified": true,
    "status": "ok"
  },
  {
    "dataset": "plus",
    "path": "fiducial_points/ecgdeli/17000/17621_points_lead_V6.atr",
    "url": "https://physionet.org/files/ptb-xl-plus/1.0.1/fiducial_points/ecgdeli/17000/17621_points_lead_V6.atr",
    "bytes": 2098,
    "sha256": "29fa6be6a5d16bf32deb9718902f65f1a5921c0a2f7cd8b0a33c02ad9f52654c",
    "official_verified": true,
    "status": "ok"
  },
  {
    "dataset": "plus",
    "path": "fiducial_points/ecgdeli/03000/03652_points_lead_V1.atr",
    "url": "https://physionet.org/files/ptb-xl-plus/1.0.1/fiducial_points/ecgdeli/03000/03652_points_lead_V1.atr",
    "bytes": 2304,
    "sha256": "b431af50ef89530744a521ea83e1e7dcfa1b35cb0eef5bcad35453841d224ba8",
    "official_verified": true,
    "status": "ok"
  },
  {
    "dataset": "plus",
    "path": "fiducial_points/ecgdeli/03000/03652_points_lead_V6.atr",
    "url": "https://physionet.org/files/ptb-xl-plus/1.0.1/fiducial_points/ecgdeli/03000/03652_points_lead_V6.atr",
    "bytes": 2304,
    "sha256": "bc6376b10bf208cc7aa16ffe874295ce671e2a544a58104da0e8c3862f4242b3",
    "official_verified": true,
    "status": "ok"
  },
  {
    "dataset": "plus",
    "path": "fiducial_points/ecgdeli/15000/15950_points_lead_V1.atr",
    "url": "https://physionet.org/files/ptb-xl-plus/1.0.1/fiducial_points/ecgdeli/15000/15950_points_lead_V1.atr",
    "bytes": 2716,
    "sha256": "b4bb8b8433f2115a7d15224c6351cfd57acb46d81969c7134da395f7a6e2d3ad",
    "official_verified": true,
    "status": "ok"
  },
  {
    "dataset": "plus",
    "path": "fiducial_points/ecgdeli/15000/15950_points_lead_V6.atr",
    "url": "https://physionet.org/files/ptb-xl-plus/1.0.1/fiducial_points/ecgdeli/15000/15950_points_lead_V6.atr",
    "bytes": 2716,
    "sha256": "50878c6fc3ada8c67ea6664b611e8c5784e12e8561fd783f38d72c7ded91575b",
    "official_verified": true,
    "status": "ok"
  },
  {
    "dataset": "plus",
    "path": "fiducial_points/ecgdeli/10000/10984_points_lead_V6.atr",
    "url": "https://physionet.org/files/ptb-xl-plus/1.0.1/fiducial_points/ecgdeli/10000/10984_points_lead_V6.atr",
    "bytes": 2716,
    "sha256": "624e6c45ea65d84d10f76ed4d10474f30e75b0579ba104ff22057cbeb053878c",
    "official_verified": true,
    "status": "ok"
  },
  {
    "dataset": "plus",
    "path": "fiducial_points/ecgdeli/10000/10984_points_lead_V1.atr",
    "url": "https://physionet.org/files/ptb-xl-plus/1.0.1/fiducial_points/ecgdeli/10000/10984_points_lead_V1.atr",
    "bytes": 2716,
    "sha256": "12966f61e786572f776bf7e951cb8ece36d7d4b0f45a011c924abeb74e079801",
    "official_verified": true,
    "status": "ok"
  },
  {
    "dataset": "plus",
    "path": "fiducial_points/ecgdeli/15000/15865_points_lead_V6.atr",
    "url": "https://physionet.org/files/ptb-xl-plus/1.0.1/fiducial_points/ecgdeli/15000/15865_points_lead_V6.atr",
    "bytes": 2304,
    "sha256": "f01e77993b6dfe00b85f9a6783dc7a4dbc1170565a460a5021902c3afeb30204",
    "official_verified": true,
    "status": "ok"
  },
  {
    "dataset": "ptbxl",
    "path": "records500/15000/15865_hr.hea",
    "url": "https://physionet.org/files/ptb-xl/1.0.3/records500/15000/15865_hr.hea",
    "bytes": 603,
    "sha256": "ddaf9e1ed51e9b0ccf82b59da373e307e22855154f88b0db7f423c31677243ef",
    "official_verified": true,
    "status": "ok"
  },
  {
    "dataset": "ptbxl",
    "path": "records500/10000/10984_hr.hea",
    "url": "https://physionet.org/files/ptb-xl/1.0.3/records500/10000/10984_hr.hea",
    "bytes": 604,
    "sha256": "0abe612d77f6aa9bfdf5de45ad3fd8b645eb89980d4e94c792f9c313b543434b",
    "official_verified": true,
    "status": "ok"
  },
  {
    "dataset": "plus",
    "path": "fiducial_points/ecgdeli/15000/15865_points_lead_V1.atr",
    "url": "https://physionet.org/files/ptb-xl-plus/1.0.1/fiducial_points/ecgdeli/15000/15865_points_lead_V1.atr",
    "bytes": 2304,
    "sha256": "169077798fbe207a3d7a5edfff05459be2ae5b44d1801a90cc0c149bb024600c",
    "official_verified": true,
    "status": "ok"
  },
  {
    "dataset": "ptbxl",
    "path": "records500/02000/02045_hr.hea",
    "url": "https://physionet.org/files/ptb-xl/1.0.3/records500/02000/02045_hr.hea",
    "bytes": 609,
    "sha256": "16f19e1088d6f03ac939273ab683b9d11c0627ec40b2667c0e2cea57b7676bd1",
    "official_verified": true,
    "status": "ok"
  },
  {
    "dataset": "ptbxl",
    "path": "records500/15000/15950_hr.dat",
    "url": "https://physionet.org/files/ptb-xl/1.0.3/records500/15000/15950_hr.dat",
    "bytes": 120000,
    "sha256": "112db967046439b7bfd9978a1d820a438fcf13aae8246c50f1f86882d8864f95",
    "official_verified": true,
    "status": "ok"
  },
  {
    "dataset": "ptbxl",
    "path": "records500/10000/10984_hr.dat",
    "url": "https://physionet.org/files/ptb-xl/1.0.3/records500/10000/10984_hr.dat",
    "bytes": 120000,
    "sha256": "106625e1de5fe64e71ed4d9e7543c1d10e2b924278347d7cbbb90b35b80929a3",
    "official_verified": true,
    "status": "ok"
  },
  {
    "dataset": "ptbxl",
    "path": "records500/15000/15865_hr.dat",
    "url": "https://physionet.org/files/ptb-xl/1.0.3/records500/15000/15865_hr.dat",
    "bytes": 120000,
    "sha256": "ca176a798f43fa113d34d36ed1a6dc15c572bc384b4ee9767fd905046c3ecb4b",
    "official_verified": true,
    "status": "ok"
  },
  {
    "dataset": "plus",
    "path": "fiducial_points/ecgdeli/02000/02045_points_lead_V6.atr",
    "url": "https://physionet.org/files/ptb-xl-plus/1.0.1/fiducial_points/ecgdeli/02000/02045_points_lead_V6.atr",
    "bytes": 3334,
    "sha256": "2b34da96ec0048430d2f0f8c0b9a2cd5ec810bd79fa71095a64639d78d172ee9",
    "official_verified": true,
    "status": "ok"
  },
  {
    "dataset": "plus",
    "path": "fiducial_points/ecgdeli/02000/02045_points_lead_V1.atr",
    "url": "https://physionet.org/files/ptb-xl-plus/1.0.1/fiducial_points/ecgdeli/02000/02045_points_lead_V1.atr",
    "bytes": 3334,
    "sha256": "03b68315fbdde0f200c98f33a8a5ac3981bf2ab4a5b658d3d2455a0745b4b07f",
    "official_verified": true,
    "status": "ok"
  },
  {
    "dataset": "ptbxl",
    "path": "records500/18000/18367_hr.hea",
    "url": "https://physionet.org/files/ptb-xl/1.0.3/records500/18000/18367_hr.hea",
    "bytes": 607,
    "sha256": "a6c5fddfb72263a57a21b6c15c94d3ee68edeba69c07216f2eee862b5373d268",
    "official_verified": true,
    "status": "ok"
  },
  {
    "dataset": "ptbxl",
    "path": "records500/05000/05951_hr.hea",
    "url": "https://physionet.org/files/ptb-xl/1.0.3/records500/05000/05951_hr.hea",
    "bytes": 610,
    "sha256": "fc7503f0d29cc345d7f72f351a9e5ad976463e964cec2a8c2013ac1d1255fdb9",
    "official_verified": true,
    "status": "ok"
  },
  {
    "dataset": "plus",
    "path": "fiducial_points/ecgdeli/05000/05951_points_lead_V1.atr",
    "url": "https://physionet.org/files/ptb-xl-plus/1.0.1/fiducial_points/ecgdeli/05000/05951_points_lead_V1.atr",
    "bytes": 3334,
    "sha256": "e25ce80ba164d17ce5e174b68fbb62ed7265c52453f688d663300009a730bb3b",
    "official_verified": true,
    "status": "ok"
  },
  {
    "dataset": "plus",
    "path": "fiducial_points/ecgdeli/05000/05951_points_lead_V6.atr",
    "url": "https://physionet.org/files/ptb-xl-plus/1.0.1/fiducial_points/ecgdeli/05000/05951_points_lead_V6.atr",
    "bytes": 3334,
    "sha256": "b077fd94684d701774b2d4dc3824df3be1514de19ddd9eea04c9d3b5b8628add",
    "official_verified": true,
    "status": "ok"
  },
  {
    "dataset": "plus",
    "path": "fiducial_points/ecgdeli/18000/18367_points_lead_V1.atr",
    "url": "https://physionet.org/files/ptb-xl-plus/1.0.1/fiducial_points/ecgdeli/18000/18367_points_lead_V1.atr",
    "bytes": 2098,
    "sha256": "85844ec5d2a27c5e74cb2d0aeefdc4353fb88e02eef8829df2a9aabaa787b29c",
    "official_verified": true,
    "status": "ok"
  },
  {
    "dataset": "plus",
    "path": "fiducial_points/ecgdeli/17000/17935_points_lead_V1.atr",
    "url": "https://physionet.org/files/ptb-xl-plus/1.0.1/fiducial_points/ecgdeli/17000/17935_points_lead_V1.atr",
    "bytes": 3128,
    "sha256": "1b87c571ff4278fa32b2356e4d5a23890f89767e02c23c61b2c8459c05e37ea8",
    "official_verified": true,
    "status": "ok"
  },
  {
    "dataset": "plus",
    "path": "fiducial_points/ecgdeli/18000/18367_points_lead_V6.atr",
    "url": "https://physionet.org/files/ptb-xl-plus/1.0.1/fiducial_points/ecgdeli/18000/18367_points_lead_V6.atr",
    "bytes": 2098,
    "sha256": "0eca83eb7ed2d98afa645750116cfb29a6ce7406ef619f31b551d7b2a448fadf",
    "official_verified": true,
    "status": "ok"
  },
  {
    "dataset": "ptbxl",
    "path": "records500/05000/05951_hr.dat",
    "url": "https://physionet.org/files/ptb-xl/1.0.3/records500/05000/05951_hr.dat",
    "bytes": 120000,
    "sha256": "52c51aa692670891ba3a92428a050c7c9831861870bb7507f98e08ac44950e78",
    "official_verified": true,
    "status": "ok"
  },
  {
    "dataset": "ptbxl",
    "path": "records500/02000/02045_hr.dat",
    "url": "https://physionet.org/files/ptb-xl/1.0.3/records500/02000/02045_hr.dat",
    "bytes": 120000,
    "sha256": "ceaae06ed4987484d580f3b0063095a7e8d1aa109a61b099c883c01978577904",
    "official_verified": true,
    "status": "ok"
  },
  {
    "dataset": "plus",
    "path": "fiducial_points/ecgdeli/17000/17935_points_lead_V6.atr",
    "url": "https://physionet.org/files/ptb-xl-plus/1.0.1/fiducial_points/ecgdeli/17000/17935_points_lead_V6.atr",
    "bytes": 3128,
    "sha256": "04cdd2f0f0a6062cb9b7eb9847491154f8a9824ea34d8d36844eda2edfe2ae00",
    "official_verified": true,
    "status": "ok"
  },
  {
    "dataset": "ptbxl",
    "path": "records500/01000/01630_hr.hea",
    "url": "https://physionet.org/files/ptb-xl/1.0.3/records500/01000/01630_hr.hea",
    "bytes": 601,
    "sha256": "3e5a963578e53487f1f0a6655915a0f591bcc366629dc3a18352da3eeb99d858",
    "official_verified": true,
    "status": "ok"
  },
  {
    "dataset": "ptbxl",
    "path": "records500/15000/15954_hr.hea",
    "url": "https://physionet.org/files/ptb-xl/1.0.3/records500/15000/15954_hr.hea",
    "bytes": 611,
    "sha256": "e3d4094b305fb8339837f9d9d436511f6b6f4d3fb564dd9561c7a36ea7980d6e",
    "official_verified": true,
    "status": "ok"
  },
  {
    "dataset": "plus",
    "path": "fiducial_points/ecgdeli/01000/01630_points_lead_V1.atr",
    "url": "https://physionet.org/files/ptb-xl-plus/1.0.1/fiducial_points/ecgdeli/01000/01630_points_lead_V1.atr",
    "bytes": 2510,
    "sha256": "1b34c3705766f6310fdb2c6f8b03fb2461cbe4180ac74d849e24ee53d1b18729",
    "official_verified": true,
    "status": "ok"
  },
  {
    "dataset": "plus",
    "path": "fiducial_points/ecgdeli/01000/01630_points_lead_V6.atr",
    "url": "https://physionet.org/files/ptb-xl-plus/1.0.1/fiducial_points/ecgdeli/01000/01630_points_lead_V6.atr",
    "bytes": 2510,
    "sha256": "4ef4c41478c9abb39a8c7d267dd092bf86e3b7710e9143602ab8d69aab30762b",
    "official_verified": true,
    "status": "ok"
  },
  {
    "dataset": "ptbxl",
    "path": "records500/17000/17935_hr.hea",
    "url": "https://physionet.org/files/ptb-xl/1.0.3/records500/17000/17935_hr.hea",
    "bytes": 604,
    "sha256": "f707dcf68945cfbd283a564ae16479913215bb5882147ee16865471aa8c9dd9d",
    "official_verified": true,
    "status": "ok"
  },
  {
    "dataset": "ptbxl",
    "path": "records500/18000/18367_hr.dat",
    "url": "https://physionet.org/files/ptb-xl/1.0.3/records500/18000/18367_hr.dat",
    "bytes": 120000,
    "sha256": "205ebd191131b27055d5be0bf24e13d840a919125dbe70b7189122202b611b67",
    "official_verified": true,
    "status": "ok"
  },
  {
    "dataset": "ptbxl",
    "path": "records500/17000/17935_hr.dat",
    "url": "https://physionet.org/files/ptb-xl/1.0.3/records500/17000/17935_hr.dat",
    "bytes": 120000,
    "sha256": "36e95662b3a32cfd9525d3670e195fc23380167af22ec6370cde697fab39a93d",
    "official_verified": true,
    "status": "ok"
  },
  {
    "dataset": "plus",
    "path": "fiducial_points/ecgdeli/15000/15954_points_lead_V1.atr",
    "url": "https://physionet.org/files/ptb-xl-plus/1.0.1/fiducial_points/ecgdeli/15000/15954_points_lead_V1.atr",
    "bytes": 2510,
    "sha256": "901256d2cfa77aedbcef65a4fe2bcd1a8a51e1c0e95c6f3e2bc8e37d5de1d422",
    "official_verified": true,
    "status": "ok"
  },
  {
    "dataset": "plus",
    "path": "fiducial_points/ecgdeli/15000/15954_points_lead_V6.atr",
    "url": "https://physionet.org/files/ptb-xl-plus/1.0.1/fiducial_points/ecgdeli/15000/15954_points_lead_V6.atr",
    "bytes": 2510,
    "sha256": "8e9e36fbfdbce0a39d6e0f8e47b0f37239b6725a9c14f470d2f973c8a9e2e32f",
    "official_verified": true,
    "status": "ok"
  },
  {
    "dataset": "ptbxl",
    "path": "records500/03000/03949_hr.hea",
    "url": "https://physionet.org/files/ptb-xl/1.0.3/records500/03000/03949_hr.hea",
    "bytes": 611,
    "sha256": "f1603f8e907a34e4a0ea2064aa24d7408de1dcb467ec6ad2abaeaec71123d758",
    "official_verified": true,
    "status": "ok"
  },
  {
    "dataset": "ptbxl",
    "path": "records500/15000/15954_hr.dat",
    "url": "https://physionet.org/files/ptb-xl/1.0.3/records500/15000/15954_hr.dat",
    "bytes": 120000,
    "sha256": "b82c1a8ddedb2c165c663d12e9657d9254f37538c811c3c051a19d429f7bbccc",
    "official_verified": true,
    "status": "ok"
  },
  {
    "dataset": "ptbxl",
    "path": "records500/01000/01630_hr.dat",
    "url": "https://physionet.org/files/ptb-xl/1.0.3/records500/01000/01630_hr.dat",
    "bytes": 120000,
    "sha256": "cd9f97445e551f1f77cd065458179ed543db08b29e1b0e66f175d80b4f517a6b",
    "official_verified": true,
    "status": "ok"
  },
  {
    "dataset": "plus",
    "path": "fiducial_points/ecgdeli/03000/03949_points_lead_V6.atr",
    "url": "https://physionet.org/files/ptb-xl-plus/1.0.1/fiducial_points/ecgdeli/03000/03949_points_lead_V6.atr",
    "bytes": 2922,
    "sha256": "ed3229ca7bae50515858aa3929ab52a9f33252124ddf13a914eb443760f10616",
    "official_verified": true,
    "status": "ok"
  },
  {
    "dataset": "plus",
    "path": "fiducial_points/ecgdeli/03000/03949_points_lead_V1.atr",
    "url": "https://physionet.org/files/ptb-xl-plus/1.0.1/fiducial_points/ecgdeli/03000/03949_points_lead_V1.atr",
    "bytes": 2922,
    "sha256": "6e330a53a2e0d010e23a27fbbe3b177ba5693f65910ea7cabe8236c4658fc76a",
    "official_verified": true,
    "status": "ok"
  },
  {
    "dataset": "ptbxl",
    "path": "records500/21000/21021_hr.hea",
    "url": "https://physionet.org/files/ptb-xl/1.0.3/records500/21000/21021_hr.hea",
    "bytes": 602,
    "sha256": "b092f06a9a0f5f5aab68cc1725bd6107801940bb01202616669ae8c64e9ea059",
    "official_verified": true,
    "status": "ok"
  },
  {
    "dataset": "ptbxl",
    "path": "records500/03000/03949_hr.dat",
    "url": "https://physionet.org/files/ptb-xl/1.0.3/records500/03000/03949_hr.dat",
    "bytes": 120000,
    "sha256": "015ae1b9e7513ecb208e290d54b0901f2ab3bb0cce2684a7104755c04d5f9425",
    "official_verified": true,
    "status": "ok"
  },
  {
    "dataset": "plus",
    "path": "fiducial_points/ecgdeli/21000/21021_points_lead_V6.atr",
    "url": "https://physionet.org/files/ptb-xl-plus/1.0.1/fiducial_points/ecgdeli/21000/21021_points_lead_V6.atr",
    "bytes": 1892,
    "sha256": "936ddb469846b5c8aecfbb87200d27277ee7c7d6569f6456b06d13cf2c3f734d",
    "official_verified": true,
    "status": "ok"
  },
  {
    "dataset": "plus",
    "path": "fiducial_points/ecgdeli/21000/21021_points_lead_V1.atr",
    "url": "https://physionet.org/files/ptb-xl-plus/1.0.1/fiducial_points/ecgdeli/21000/21021_points_lead_V1.atr",
    "bytes": 1892,
    "sha256": "1cec093f38befdb20e293b58b8a628f13746b83ebf9badef48dea9064d31dbf4",
    "official_verified": true,
    "status": "ok"
  },
  {
    "dataset": "ptbxl",
    "path": "records500/01000/01961_hr.hea",
    "url": "https://physionet.org/files/ptb-xl/1.0.3/records500/01000/01961_hr.hea",
    "bytes": 604,
    "sha256": "e68c91215a4cae7afc3ff3a1efe8d6022367d637765f3c2439b55b80d2718565",
    "official_verified": true,
    "status": "ok"
  },
  {
    "dataset": "plus",
    "path": "fiducial_points/ecgdeli/01000/01961_points_lead_V1.atr",
    "url": "https://physionet.org/files/ptb-xl-plus/1.0.1/fiducial_points/ecgdeli/01000/01961_points_lead_V1.atr",
    "bytes": 1892,
    "sha256": "ae18c573e595ba3b80441dc9ab2745f38390eff71bb21091965b0c5b494f0ebd",
    "official_verified": true,
    "status": "ok"
  },
  {
    "dataset": "plus",
    "path": "fiducial_points/ecgdeli/01000/01961_points_lead_V6.atr",
    "url": "https://physionet.org/files/ptb-xl-plus/1.0.1/fiducial_points/ecgdeli/01000/01961_points_lead_V6.atr",
    "bytes": 1892,
    "sha256": "c3ace099820dc490e6e7aeef0ab7461cb9034e8a803daa7895929ff81ea21756",
    "official_verified": true,
    "status": "ok"
  },
  {
    "dataset": "ptbxl",
    "path": "records500/03000/03755_hr.hea",
    "url": "https://physionet.org/files/ptb-xl/1.0.3/records500/03000/03755_hr.hea",
    "bytes": 606,
    "sha256": "5324242a3ced516be25727fef435762bb0ed41e971ffe3af2006623093efd688",
    "official_verified": true,
    "status": "ok"
  },
  {
    "dataset": "ptbxl",
    "path": "records500/08000/08203_hr.hea",
    "url": "https://physionet.org/files/ptb-xl/1.0.3/records500/08000/08203_hr.hea",
    "bytes": 607,
    "sha256": "32f56b482be06a0a2b4bf02efcb6df82a5c60fdb22f8cb34e878a38b0e5344cc",
    "official_verified": true,
    "status": "ok"
  },
  {
    "dataset": "ptbxl",
    "path": "records500/01000/01961_hr.dat",
    "url": "https://physionet.org/files/ptb-xl/1.0.3/records500/01000/01961_hr.dat",
    "bytes": 120000,
    "sha256": "f3b0015c4cfbca71a2e47d0ccb38186f0b81ad9b23ee131af107cb4d7e420aad",
    "official_verified": true,
    "status": "ok"
  },
  {
    "dataset": "plus",
    "path": "fiducial_points/ecgdeli/03000/03755_points_lead_V6.atr",
    "url": "https://physionet.org/files/ptb-xl-plus/1.0.1/fiducial_points/ecgdeli/03000/03755_points_lead_V6.atr",
    "bytes": 2098,
    "sha256": "10943062fabe7086f8ff817891183b7a0dd457ed464dcd52c12b2b8f6d10e165",
    "official_verified": true,
    "status": "ok"
  },
  {
    "dataset": "plus",
    "path": "fiducial_points/ecgdeli/03000/03755_points_lead_V1.atr",
    "url": "https://physionet.org/files/ptb-xl-plus/1.0.1/fiducial_points/ecgdeli/03000/03755_points_lead_V1.atr",
    "bytes": 2098,
    "sha256": "ec81e507611b7beb049c1ac13b8be4ea01fdff41bf0db6db7fe0b7efb1baeeb8",
    "official_verified": true,
    "status": "ok"
  },
  {
    "dataset": "ptbxl",
    "path": "records500/21000/21021_hr.dat",
    "url": "https://physionet.org/files/ptb-xl/1.0.3/records500/21000/21021_hr.dat",
    "bytes": 120000,
    "sha256": "abc53185dcaaeaa31e6fca17afc67f5aa58be533ea88d24e263e19b62796abe8",
    "official_verified": true,
    "status": "ok"
  },
  {
    "dataset": "ptbxl",
    "path": "records500/03000/03755_hr.dat",
    "url": "https://physionet.org/files/ptb-xl/1.0.3/records500/03000/03755_hr.dat",
    "bytes": 120000,
    "sha256": "f61d99bd515fd4939da5b6f8f6f58293374bcc4893b5992f81489467c224d1a2",
    "official_verified": true,
    "status": "ok"
  },
  {
    "dataset": "ptbxl",
    "path": "records500/08000/08203_hr.dat",
    "url": "https://physionet.org/files/ptb-xl/1.0.3/records500/08000/08203_hr.dat",
    "bytes": 120000,
    "sha256": "f88a5f1b271b41171f15ca8857c5e6fda53cd08029c12e74e173deb934d49f3c",
    "official_verified": true,
    "status": "ok"
  },
  {
    "dataset": "plus",
    "path": "fiducial_points/ecgdeli/08000/08203_points_lead_V1.atr",
    "url": "https://physionet.org/files/ptb-xl-plus/1.0.1/fiducial_points/ecgdeli/08000/08203_points_lead_V1.atr",
    "bytes": 2098,
    "sha256": "45a8f2cf854b3c96443329ca2d9d51635ee2cd88b41221ddcf35c79b139533a2",
    "official_verified": true,
    "status": "ok"
  },
  {
    "dataset": "plus",
    "path": "fiducial_points/ecgdeli/08000/08203_points_lead_V6.atr",
    "url": "https://physionet.org/files/ptb-xl-plus/1.0.1/fiducial_points/ecgdeli/08000/08203_points_lead_V6.atr",
    "bytes": 2098,
    "sha256": "486fb5e190a857573fed3537950359eb7d48ceca5cf6fdec49316a317089de7e",
    "official_verified": true,
    "status": "ok"
  },
  {
    "dataset": "ptbxl",
    "path": "records500/17000/17995_hr.hea",
    "url": "https://physionet.org/files/ptb-xl/1.0.3/records500/17000/17995_hr.hea",
    "bytes": 609,
    "sha256": "6b139401078878a8d7f0ce6173a04a7637475aeda34a5657f5d7315c07238ce8",
    "official_verified": true,
    "status": "ok"
  },
  {
    "dataset": "plus",
    "path": "fiducial_points/ecgdeli/17000/17995_points_lead_V6.atr",
    "url": "https://physionet.org/files/ptb-xl-plus/1.0.1/fiducial_points/ecgdeli/17000/17995_points_lead_V6.atr",
    "bytes": 2716,
    "sha256": "27389c2112f9463a994f791889fce16abf6daceb9146ed0b4a576711e36e0593",
    "official_verified": true,
    "status": "ok"
  },
  {
    "dataset": "plus",
    "path": "fiducial_points/ecgdeli/17000/17995_points_lead_V1.atr",
    "url": "https://physionet.org/files/ptb-xl-plus/1.0.1/fiducial_points/ecgdeli/17000/17995_points_lead_V1.atr",
    "bytes": 2716,
    "sha256": "c34a5d5b2739a72e0acde8cfc9e31524b96ee542aee2984427179cd9b718d5b0",
    "official_verified": true,
    "status": "ok"
  },
  {
    "dataset": "ptbxl",
    "path": "records500/09000/09056_hr.hea",
    "url": "https://physionet.org/files/ptb-xl/1.0.3/records500/09000/09056_hr.hea",
    "bytes": 612,
    "sha256": "83656ba018ea0646cddac9833d3f9c75b4c6574cd32017e6ff68b19f99469291",
    "official_verified": true,
    "status": "ok"
  },
  {
    "dataset": "ptbxl",
    "path": "records500/19000/19670_hr.hea",
    "url": "https://physionet.org/files/ptb-xl/1.0.3/records500/19000/19670_hr.hea",
    "bytes": 607,
    "sha256": "c695081e9abed2bacbbf08c5416460820fc2abd6a5f7ec24df3b527c1943fb5f",
    "official_verified": true,
    "status": "ok"
  },
  {
    "dataset": "ptbxl",
    "path": "records500/09000/09056_hr.dat",
    "url": "https://physionet.org/files/ptb-xl/1.0.3/records500/09000/09056_hr.dat",
    "bytes": 120000,
    "sha256": "b3ac49d72955fe78cc1b37f48a8b4b5b9f74f8579559d1342fc466d0fe56599a",
    "official_verified": true,
    "status": "ok"
  },
  {
    "dataset": "ptbxl",
    "path": "records500/17000/17995_hr.dat",
    "url": "https://physionet.org/files/ptb-xl/1.0.3/records500/17000/17995_hr.dat",
    "bytes": 120000,
    "sha256": "989d9ae5ba72f872d883d10d613c6c689c59c9544265e417f02afe210ba6d64a",
    "official_verified": true,
    "status": "ok"
  },
  {
    "dataset": "plus",
    "path": "fiducial_points/ecgdeli/09000/09056_points_lead_V6.atr",
    "url": "https://physionet.org/files/ptb-xl-plus/1.0.1/fiducial_points/ecgdeli/09000/09056_points_lead_V6.atr",
    "bytes": 2098,
    "sha256": "39fcd760b81c846f7966095f39c51b2168a68be7a1a2cd7307cf0a9e468a9479",
    "official_verified": true,
    "status": "ok"
  },
  {
    "dataset": "plus",
    "path": "fiducial_points/ecgdeli/19000/19670_points_lead_V6.atr",
    "url": "https://physionet.org/files/ptb-xl-plus/1.0.1/fiducial_points/ecgdeli/19000/19670_points_lead_V6.atr",
    "bytes": 2510,
    "sha256": "d8f46340fe33c49ff4ee39f86874ec9eaa33235bc9e81c7857c898d0d9b6f3cf",
    "official_verified": true,
    "status": "ok"
  },
  {
    "dataset": "plus",
    "path": "fiducial_points/ecgdeli/19000/19670_points_lead_V1.atr",
    "url": "https://physionet.org/files/ptb-xl-plus/1.0.1/fiducial_points/ecgdeli/19000/19670_points_lead_V1.atr",
    "bytes": 2510,
    "sha256": "51562eb831a209437a8b3bb33df576002871c8c0fa679e11e7a72159a1e5f953",
    "official_verified": true,
    "status": "ok"
  },
  {
    "dataset": "plus",
    "path": "fiducial_points/ecgdeli/09000/09056_points_lead_V1.atr",
    "url": "https://physionet.org/files/ptb-xl-plus/1.0.1/fiducial_points/ecgdeli/09000/09056_points_lead_V1.atr",
    "bytes": 2098,
    "sha256": "68ed791e7dd3f1d324cd8bbde0e30ec6c99e6f720b08199f925865a7cd2d0d1b",
    "official_verified": true,
    "status": "ok"
  },
  {
    "dataset": "ptbxl",
    "path": "records500/19000/19670_hr.dat",
    "url": "https://physionet.org/files/ptb-xl/1.0.3/records500/19000/19670_hr.dat",
    "bytes": 120000,
    "sha256": "2317b252748e9c216260d18fe79626beb433c7c19e5aa5be94bf01bf04203d9f",
    "official_verified": true,
    "status": "ok"
  },
  {
    "dataset": "ptbxl",
    "path": "records500/11000/11468_hr.hea",
    "url": "https://physionet.org/files/ptb-xl/1.0.3/records500/11000/11468_hr.hea",
    "bytes": 622,
    "sha256": "407224e5685b2a5572869cd6d9fdd95cc7af65e4171c369f821d088aefd999ff",
    "official_verified": true,
    "status": "ok"
  },
  {
    "dataset": "plus",
    "path": "fiducial_points/ecgdeli/11000/11468_points_lead_V1.atr",
    "url": "https://physionet.org/files/ptb-xl-plus/1.0.1/fiducial_points/ecgdeli/11000/11468_points_lead_V1.atr",
    "bytes": 2716,
    "sha256": "b328ef61b22953ecafd3783f8f5c2be334d78621e5c9d18510e7fbf595e2f909",
    "official_verified": true,
    "status": "ok"
  },
  {
    "dataset": "ptbxl",
    "path": "records500/11000/11468_hr.dat",
    "url": "https://physionet.org/files/ptb-xl/1.0.3/records500/11000/11468_hr.dat",
    "bytes": 120000,
    "sha256": "3c7c7fc32aae9e4ba78ab8a605bcd14de16fef471dd7e9403870e408825949cc",
    "official_verified": true,
    "status": "ok"
  },
  {
    "dataset": "ptbxl",
    "path": "records500/20000/20313_hr.hea",
    "url": "https://physionet.org/files/ptb-xl/1.0.3/records500/20000/20313_hr.hea",
    "bytes": 604,
    "sha256": "3a9014e4ccba0b1a60ef27ce3f9432e931d0cdc11d9d0baf6cd99f4d86a16a66",
    "official_verified": true,
    "status": "ok"
  },
  {
    "dataset": "plus",
    "path": "fiducial_points/ecgdeli/20000/20313_points_lead_V6.atr",
    "url": "https://physionet.org/files/ptb-xl-plus/1.0.1/fiducial_points/ecgdeli/20000/20313_points_lead_V6.atr",
    "bytes": 2922,
    "sha256": "e76fb87b3afff9b8abfa589605bf0a4fc5464796133bbe05b28a3134106e9949",
    "official_verified": true,
    "status": "ok"
  },
  {
    "dataset": "ptbxl",
    "path": "records500/16000/16357_hr.hea",
    "url": "https://physionet.org/files/ptb-xl/1.0.3/records500/16000/16357_hr.hea",
    "bytes": 618,
    "sha256": "1a17c373e8c505afa63424d616c914e0b154271d9400196ee29173122f897343",
    "official_verified": true,
    "status": "ok"
  },
  {
    "dataset": "plus",
    "path": "fiducial_points/ecgdeli/11000/11468_points_lead_V6.atr",
    "url": "https://physionet.org/files/ptb-xl-plus/1.0.1/fiducial_points/ecgdeli/11000/11468_points_lead_V6.atr",
    "bytes": 2716,
    "sha256": "bc3377261d8e0fe647044959656baeb5cbea460f8e57b249e69656f17008ff84",
    "official_verified": true,
    "status": "ok"
  },
  {
    "dataset": "ptbxl",
    "path": "records500/20000/20313_hr.dat",
    "url": "https://physionet.org/files/ptb-xl/1.0.3/records500/20000/20313_hr.dat",
    "bytes": 120000,
    "sha256": "92d37a9b5b993b5fdceb813e11b3f03c15d383dd9af8ac77814d668279929060",
    "official_verified": true,
    "status": "ok"
  },
  {
    "dataset": "ptbxl",
    "path": "records500/16000/16357_hr.dat",
    "url": "https://physionet.org/files/ptb-xl/1.0.3/records500/16000/16357_hr.dat",
    "bytes": 120000,
    "sha256": "b03c95f353f98d31f0706eb43878a7106593f21869ba007dfd645710e5d2c042",
    "official_verified": true,
    "status": "ok"
  },
  {
    "dataset": "plus",
    "path": "fiducial_points/ecgdeli/09000/09094_points_lead_V6.atr",
    "url": "https://physionet.org/files/ptb-xl-plus/1.0.1/fiducial_points/ecgdeli/09000/09094_points_lead_V6.atr",
    "bytes": 2510,
    "sha256": "4765eab428eb7620c23e08357fcae335243a3f24c7b7afa6a899ada16f4c573e",
    "official_verified": true,
    "status": "ok"
  },
  {
    "dataset": "plus",
    "path": "fiducial_points/ecgdeli/20000/20313_points_lead_V1.atr",
    "url": "https://physionet.org/files/ptb-xl-plus/1.0.1/fiducial_points/ecgdeli/20000/20313_points_lead_V1.atr",
    "bytes": 2922,
    "sha256": "1dfed93fcd0b58247ea1cd446830004a226a3ab4e005860c626f83000bec987e",
    "official_verified": true,
    "status": "ok"
  },
  {
    "dataset": "plus",
    "path": "fiducial_points/ecgdeli/16000/16357_points_lead_V6.atr",
    "url": "https://physionet.org/files/ptb-xl-plus/1.0.1/fiducial_points/ecgdeli/16000/16357_points_lead_V6.atr",
    "bytes": 2922,
    "sha256": "ed626547d2e8f3fc467e6c9cf8c98f633bad97c1609fad7c3ada5efd421439f2",
    "official_verified": true,
    "status": "ok"
  },
  {
    "dataset": "plus",
    "path": "fiducial_points/ecgdeli/09000/09094_points_lead_V1.atr",
    "url": "https://physionet.org/files/ptb-xl-plus/1.0.1/fiducial_points/ecgdeli/09000/09094_points_lead_V1.atr",
    "bytes": 2510,
    "sha256": "031ef0b159e2bc33f5a87383bcfbbabd90603555b3cc32dc552e54b60875f148",
    "official_verified": true,
    "status": "ok"
  },
  {
    "dataset": "plus",
    "path": "fiducial_points/ecgdeli/16000/16357_points_lead_V1.atr",
    "url": "https://physionet.org/files/ptb-xl-plus/1.0.1/fiducial_points/ecgdeli/16000/16357_points_lead_V1.atr",
    "bytes": 2922,
    "sha256": "45c503846b760bd59c78467954aeb46ac08de0fb7e46491fa6982eaeb803b76a",
    "official_verified": true,
    "status": "ok"
  },
  {
    "dataset": "ptbxl",
    "path": "records500/09000/09094_hr.dat",
    "url": "https://physionet.org/files/ptb-xl/1.0.3/records500/09000/09094_hr.dat",
    "bytes": 120000,
    "sha256": "f76561569e69fce3010cf8f46e93db5f0dbe905137b6c1b4cdf56f2c1606136c",
    "official_verified": true,
    "status": "ok"
  },
  {
    "dataset": "ptbxl",
    "path": "records500/09000/09094_hr.hea",
    "url": "https://physionet.org/files/ptb-xl/1.0.3/records500/09000/09094_hr.hea",
    "bytes": 601,
    "sha256": "5276cb9d5e0c166f8e8ddbd753ad57abf560289b4747c21e881ca586bab9b013",
    "official_verified": true,
    "status": "ok"
  },
  {
    "dataset": "ptbxl",
    "path": "records500/06000/06902_hr.hea",
    "url": "https://physionet.org/files/ptb-xl/1.0.3/records500/06000/06902_hr.hea",
    "bytes": 605,
    "sha256": "aa043849dc5879292dac387e48c9daf8a3fe174aa9c2d68417c20ef32f4d4e24",
    "official_verified": true,
    "status": "ok"
  },
  {
    "dataset": "ptbxl",
    "path": "records500/05000/05384_hr.hea",
    "url": "https://physionet.org/files/ptb-xl/1.0.3/records500/05000/05384_hr.hea",
    "bytes": 616,
    "sha256": "5d233a44038b46ab5121d5cefec7f3d34135f911f8c42cabfd9a7569fada5d45",
    "official_verified": true,
    "status": "ok"
  },
  {
    "dataset": "plus",
    "path": "fiducial_points/ecgdeli/06000/06902_points_lead_V6.atr",
    "url": "https://physionet.org/files/ptb-xl-plus/1.0.1/fiducial_points/ecgdeli/06000/06902_points_lead_V6.atr",
    "bytes": 3128,
    "sha256": "6dfbeac1842fa089c8a1539ede2ca53c79c01648ac539735bdb25a53878404ca",
    "official_verified": true,
    "status": "ok"
  },
  {
    "dataset": "ptbxl",
    "path": "records500/06000/06902_hr.dat",
    "url": "https://physionet.org/files/ptb-xl/1.0.3/records500/06000/06902_hr.dat",
    "bytes": 120000,
    "sha256": "3d1ab1e5aad0baef4dd84bae7730bc1bb3caab1ea65b64b22cbceb4f85331c90",
    "official_verified": true,
    "status": "ok"
  },
  {
    "dataset": "plus",
    "path": "fiducial_points/ecgdeli/06000/06902_points_lead_V1.atr",
    "url": "https://physionet.org/files/ptb-xl-plus/1.0.1/fiducial_points/ecgdeli/06000/06902_points_lead_V1.atr",
    "bytes": 3128,
    "sha256": "be75dff10e1061ed73c7ae49993383d49427bde76f37ffe2b3961eee665012e7",
    "official_verified": true,
    "status": "ok"
  },
  {
    "dataset": "plus",
    "path": "fiducial_points/ecgdeli/05000/05384_points_lead_V1.atr",
    "url": "https://physionet.org/files/ptb-xl-plus/1.0.1/fiducial_points/ecgdeli/05000/05384_points_lead_V1.atr",
    "bytes": 2510,
    "sha256": "8d266eb389764396c54e3d3fe1bdae15d1c1daa05095c025a46820001084afaf",
    "official_verified": true,
    "status": "ok"
  },
  {
    "dataset": "ptbxl",
    "path": "records500/19000/19893_hr.hea",
    "url": "https://physionet.org/files/ptb-xl/1.0.3/records500/19000/19893_hr.hea",
    "bytes": 602,
    "sha256": "54832bf609cd61cde240477becd1ab41021a47d7b442a052571a3633a7b6e8a4",
    "official_verified": true,
    "status": "ok"
  },
  {
    "dataset": "plus",
    "path": "fiducial_points/ecgdeli/05000/05384_points_lead_V6.atr",
    "url": "https://physionet.org/files/ptb-xl-plus/1.0.1/fiducial_points/ecgdeli/05000/05384_points_lead_V6.atr",
    "bytes": 2510,
    "sha256": "bce4569b1c58b8cf7e8a1def41af353226de73b6242ed6e8cbf43d0bd4490c70",
    "official_verified": true,
    "status": "ok"
  },
  {
    "dataset": "ptbxl",
    "path": "records500/05000/05384_hr.dat",
    "url": "https://physionet.org/files/ptb-xl/1.0.3/records500/05000/05384_hr.dat",
    "bytes": 120000,
    "sha256": "dba2d4d409370fa789345457a6cf4c2d94186f35136ee057e8229bb6e675b986",
    "official_verified": true,
    "status": "ok"
  },
  {
    "dataset": "plus",
    "path": "fiducial_points/ecgdeli/19000/19893_points_lead_V1.atr",
    "url": "https://physionet.org/files/ptb-xl-plus/1.0.1/fiducial_points/ecgdeli/19000/19893_points_lead_V1.atr",
    "bytes": 2304,
    "sha256": "5c13c198f127b497f1f334e25cfdeb7a5f311f1e32a7ac59dddc7ea09e12a972",
    "official_verified": true,
    "status": "ok"
  },
  {
    "dataset": "plus",
    "path": "fiducial_points/ecgdeli/19000/19893_points_lead_V6.atr",
    "url": "https://physionet.org/files/ptb-xl-plus/1.0.1/fiducial_points/ecgdeli/19000/19893_points_lead_V6.atr",
    "bytes": 2304,
    "sha256": "c53b12d4cb06e9ec9cc7d01c87496446e776b7ef23ef8907514b6f592cc958e2",
    "official_verified": true,
    "status": "ok"
  },
  {
    "dataset": "ptbxl",
    "path": "records500/19000/19893_hr.dat",
    "url": "https://physionet.org/files/ptb-xl/1.0.3/records500/19000/19893_hr.dat",
    "bytes": 120000,
    "sha256": "661da05ea09c1a967d99c0f99e826cbadc38e09531ee7aa98425873ae89f2f55",
    "official_verified": true,
    "status": "ok"
  },
  {
    "dataset": "ptbxl",
    "path": "records500/18000/18134_hr.hea",
    "url": "https://physionet.org/files/ptb-xl/1.0.3/records500/18000/18134_hr.hea",
    "bytes": 608,
    "sha256": "f97d9ec120258eb1536401e22b8b51c1050c32f2afd737238f8d84a99f778d42",
    "official_verified": true,
    "status": "ok"
  },
  {
    "dataset": "plus",
    "path": "fiducial_points/ecgdeli/18000/18134_points_lead_V6.atr",
    "url": "https://physionet.org/files/ptb-xl-plus/1.0.1/fiducial_points/ecgdeli/18000/18134_points_lead_V6.atr",
    "bytes": 2716,
    "sha256": "680a613d4ea052027a6cad2757a00d7d92687a60d51d6b0e4334daf96d001e95",
    "official_verified": true,
    "status": "ok"
  },
  {
    "dataset": "ptbxl",
    "path": "records500/04000/04257_hr.hea",
    "url": "https://physionet.org/files/ptb-xl/1.0.3/records500/04000/04257_hr.hea",
    "bytes": 605,
    "sha256": "d861e7254cc6e79fd3016532c98054ce93c36b71371c6cfa0a7034e94b72cfdb",
    "official_verified": true,
    "status": "ok"
  },
  {
    "dataset": "plus",
    "path": "fiducial_points/ecgdeli/04000/04257_points_lead_V1.atr",
    "url": "https://physionet.org/files/ptb-xl-plus/1.0.1/fiducial_points/ecgdeli/04000/04257_points_lead_V1.atr",
    "bytes": 2510,
    "sha256": "9f266fe7cd7757c2e920a5dbe2958478a4e52708180bfecc6fe02916d6bbb2e7",
    "official_verified": true,
    "status": "ok"
  },
  {
    "dataset": "ptbxl",
    "path": "records500/18000/18134_hr.dat",
    "url": "https://physionet.org/files/ptb-xl/1.0.3/records500/18000/18134_hr.dat",
    "bytes": 120000,
    "sha256": "ff5473df4a6731806e2d04d0e07df5df84d9b1fedf63fd7a47a8510914738a04",
    "official_verified": true,
    "status": "ok"
  },
  {
    "dataset": "plus",
    "path": "fiducial_points/ecgdeli/18000/18134_points_lead_V1.atr",
    "url": "https://physionet.org/files/ptb-xl-plus/1.0.1/fiducial_points/ecgdeli/18000/18134_points_lead_V1.atr",
    "bytes": 2716,
    "sha256": "18a86b8da422e5467436ad8222ddef3846363c97a0fa385f082a14b36cadcfdf",
    "official_verified": true,
    "status": "ok"
  },
  {
    "dataset": "ptbxl",
    "path": "records500/04000/04257_hr.dat",
    "url": "https://physionet.org/files/ptb-xl/1.0.3/records500/04000/04257_hr.dat",
    "bytes": 120000,
    "sha256": "ccee120f109bcc862f52df3e2c84a875f08e4ec978d8f6baae1a39cc8991505e",
    "official_verified": true,
    "status": "ok"
  },
  {
    "dataset": "plus",
    "path": "fiducial_points/ecgdeli/04000/04257_points_lead_V6.atr",
    "url": "https://physionet.org/files/ptb-xl-plus/1.0.1/fiducial_points/ecgdeli/04000/04257_points_lead_V6.atr",
    "bytes": 2510,
    "sha256": "27cfd215824c952134ba292ce98c72e5400a340481a53a9539d1c18242840cd4",
    "official_verified": true,
    "status": "ok"
  },
  {
    "dataset": "ptbxl",
    "path": "records500/16000/16469_hr.hea",
    "url": "https://physionet.org/files/ptb-xl/1.0.3/records500/16000/16469_hr.hea",
    "bytes": 618,
    "sha256": "5d424f2a19addc6f377e3b50fcccbf9cf7feb795768591d834403257df3cac0d",
    "official_verified": true,
    "status": "ok"
  },
  {
    "dataset": "plus",
    "path": "fiducial_points/ecgdeli/16000/16469_points_lead_V6.atr",
    "url": "https://physionet.org/files/ptb-xl-plus/1.0.1/fiducial_points/ecgdeli/16000/16469_points_lead_V6.atr",
    "bytes": 3540,
    "sha256": "fa413e0da9e27dfa0fe895113d8cb39b475686ffa4a22748b300340b0ab6b73e",
    "official_verified": true,
    "status": "ok"
  },
  {
    "dataset": "plus",
    "path": "fiducial_points/ecgdeli/16000/16469_points_lead_V1.atr",
    "url": "https://physionet.org/files/ptb-xl-plus/1.0.1/fiducial_points/ecgdeli/16000/16469_points_lead_V1.atr",
    "bytes": 3540,
    "sha256": "1c412f8aa8020f3f962d20eaf140321724e449b527142927f8996bd3b5c349b9",
    "official_verified": true,
    "status": "ok"
  },
  {
    "dataset": "ptbxl",
    "path": "records500/11000/11230_hr.hea",
    "url": "https://physionet.org/files/ptb-xl/1.0.3/records500/11000/11230_hr.hea",
    "bytes": 613,
    "sha256": "abc835e44fc88db99085da6c1e3a6c5c67183af6e0f78cbd4fbfd2fc95fbe3f1",
    "official_verified": true,
    "status": "ok"
  },
  {
    "dataset": "ptbxl",
    "path": "records500/07000/07597_hr.hea",
    "url": "https://physionet.org/files/ptb-xl/1.0.3/records500/07000/07597_hr.hea",
    "bytes": 605,
    "sha256": "26188e6835dbb082e3fce98d40ad361a7bdf9352e0a8e14e325fea18081b0032",
    "official_verified": true,
    "status": "ok"
  },
  {
    "dataset": "ptbxl",
    "path": "records500/16000/16469_hr.dat",
    "url": "https://physionet.org/files/ptb-xl/1.0.3/records500/16000/16469_hr.dat",
    "bytes": 120000,
    "sha256": "2464b631b50c61be651409084837b899893e8f66c6b9fcc01bb42053105e66ed",
    "official_verified": true,
    "status": "ok"
  },
  {
    "dataset": "plus",
    "path": "fiducial_points/ecgdeli/07000/07597_points_lead_V1.atr",
    "url": "https://physionet.org/files/ptb-xl-plus/1.0.1/fiducial_points/ecgdeli/07000/07597_points_lead_V1.atr",
    "bytes": 2098,
    "sha256": "187bd26c4fcf28c8928e58c2c99e5a9efbba438ae07bbbda3daef67f55fd7062",
    "official_verified": true,
    "status": "ok"
  },
  {
    "dataset": "plus",
    "path": "fiducial_points/ecgdeli/07000/07597_points_lead_V6.atr",
    "url": "https://physionet.org/files/ptb-xl-plus/1.0.1/fiducial_points/ecgdeli/07000/07597_points_lead_V6.atr",
    "bytes": 2098,
    "sha256": "7457ceed7a993f32605dc1faee8ee4a35a541057e2ccaeab6dc9cf64679b5367",
    "official_verified": true,
    "status": "ok"
  },
  {
    "dataset": "ptbxl",
    "path": "records500/07000/07597_hr.dat",
    "url": "https://physionet.org/files/ptb-xl/1.0.3/records500/07000/07597_hr.dat",
    "bytes": 120000,
    "sha256": "0ef99044ba890b54735e497ddd473a785f64576f2db154c6561434b77a2a1d6a",
    "official_verified": true,
    "status": "ok"
  },
  {
    "dataset": "plus",
    "path": "fiducial_points/ecgdeli/11000/11230_points_lead_V6.atr",
    "url": "https://physionet.org/files/ptb-xl-plus/1.0.1/fiducial_points/ecgdeli/11000/11230_points_lead_V6.atr",
    "bytes": 2922,
    "sha256": "f9752dae2632e8ef63165301ee442bffa93d7196561ef5876f220373539a95b9",
    "official_verified": true,
    "status": "ok"
  },
  {
    "dataset": "plus",
    "path": "fiducial_points/ecgdeli/11000/11230_points_lead_V1.atr",
    "url": "https://physionet.org/files/ptb-xl-plus/1.0.1/fiducial_points/ecgdeli/11000/11230_points_lead_V1.atr",
    "bytes": 2922,
    "sha256": "5611ad86c8f3a5e1b906604de0f6c12282b4029020a70456e89452459e9aad2e",
    "official_verified": true,
    "status": "ok"
  },
  {
    "dataset": "ptbxl",
    "path": "records500/12000/12348_hr.hea",
    "url": "https://physionet.org/files/ptb-xl/1.0.3/records500/12000/12348_hr.hea",
    "bytes": 609,
    "sha256": "363cf4cebf137e559ca9fd29fa3473cc8f024c82e44cae74ed7502e9cb14d6ae",
    "official_verified": true,
    "status": "ok"
  },
  {
    "dataset": "plus",
    "path": "fiducial_points/ecgdeli/12000/12348_points_lead_V6.atr",
    "url": "https://physionet.org/files/ptb-xl-plus/1.0.1/fiducial_points/ecgdeli/12000/12348_points_lead_V6.atr",
    "bytes": 1686,
    "sha256": "ec2f8997353bb558be9d886592d4c14ab929fd13bc1f067cdb99cf97db97ff15",
    "official_verified": true,
    "status": "ok"
  },
  {
    "dataset": "ptbxl",
    "path": "records500/12000/12348_hr.dat",
    "url": "https://physionet.org/files/ptb-xl/1.0.3/records500/12000/12348_hr.dat",
    "bytes": 120000,
    "sha256": "c598924955757aac0466397ca2efa97a56efd11fb85e1d162d09bd4c5ebcb6c7",
    "official_verified": true,
    "status": "ok"
  },
  {
    "dataset": "plus",
    "path": "fiducial_points/ecgdeli/12000/12348_points_lead_V1.atr",
    "url": "https://physionet.org/files/ptb-xl-plus/1.0.1/fiducial_points/ecgdeli/12000/12348_points_lead_V1.atr",
    "bytes": 1686,
    "sha256": "85b091c53e140d8db29558cb35e2df64d79da9bac390a2b0f12c5de84738fb0b",
    "official_verified": true,
    "status": "ok"
  },
  {
    "dataset": "ptbxl",
    "path": "records500/11000/11230_hr.dat",
    "url": "https://physionet.org/files/ptb-xl/1.0.3/records500/11000/11230_hr.dat",
    "bytes": 120000,
    "sha256": "98429747c8843a69419cb896aa730ca4657a1027641bb41c8d94806bdbfba575",
    "official_verified": true,
    "status": "ok"
  },
  {
    "dataset": "plus",
    "path": "fiducial_points/ecgdeli/08000/08772_points_lead_V1.atr",
    "url": "https://physionet.org/files/ptb-xl-plus/1.0.1/fiducial_points/ecgdeli/08000/08772_points_lead_V1.atr",
    "bytes": 2922,
    "sha256": "4495b78774d5070a371240d32eba74b8a7926d93d8019c3cb70de22c0b14fcc3",
    "official_verified": true,
    "status": "ok"
  },
  {
    "dataset": "ptbxl",
    "path": "records500/08000/08772_hr.dat",
    "url": "https://physionet.org/files/ptb-xl/1.0.3/records500/08000/08772_hr.dat",
    "bytes": 120000,
    "sha256": "5890e35bcf1ee5987a223c4326337496661e28cd0ad0fa620a976c04bda4d3ec",
    "official_verified": true,
    "status": "ok"
  },
  {
    "dataset": "plus",
    "path": "fiducial_points/ecgdeli/19000/19305_points_lead_V1.atr",
    "url": "https://physionet.org/files/ptb-xl-plus/1.0.1/fiducial_points/ecgdeli/19000/19305_points_lead_V1.atr",
    "bytes": 2510,
    "sha256": "70000315c9525e6023ecfb1e6ae7b517583f2a18ab3753e3a86fb0aaca281bb0",
    "official_verified": true,
    "status": "ok"
  },
  {
    "dataset": "plus",
    "path": "fiducial_points/ecgdeli/08000/08772_points_lead_V6.atr",
    "url": "https://physionet.org/files/ptb-xl-plus/1.0.1/fiducial_points/ecgdeli/08000/08772_points_lead_V6.atr",
    "bytes": 2922,
    "sha256": "8fa578436aae119c351a9add9f78dfc1cc78b4204479a5894c5933fa2551809b",
    "official_verified": true,
    "status": "ok"
  },
  {
    "dataset": "ptbxl",
    "path": "records500/19000/19305_hr.hea",
    "url": "https://physionet.org/files/ptb-xl/1.0.3/records500/19000/19305_hr.hea",
    "bytes": 610,
    "sha256": "a61355936dd53cd0a4cfd580e14d87b2c7f2d719f932435362964d2e6124e3ec",
    "official_verified": true,
    "status": "ok"
  },
  {
    "dataset": "ptbxl",
    "path": "records500/08000/08772_hr.hea",
    "url": "https://physionet.org/files/ptb-xl/1.0.3/records500/08000/08772_hr.hea",
    "bytes": 611,
    "sha256": "bbd4a6fb65498f43655ee60c396d6c78d50e8e6f433c4eea987bea3d36bc411e",
    "official_verified": true,
    "status": "ok"
  },
  {
    "dataset": "ptbxl",
    "path": "records500/19000/19305_hr.dat",
    "url": "https://physionet.org/files/ptb-xl/1.0.3/records500/19000/19305_hr.dat",
    "bytes": 120000,
    "sha256": "3fcdd124fe3d18092d17da8f9e32c52bfbf150e7b579f7e1ade73b621ee1149d",
    "official_verified": true,
    "status": "ok"
  },
  {
    "dataset": "plus",
    "path": "fiducial_points/ecgdeli/19000/19305_points_lead_V6.atr",
    "url": "https://physionet.org/files/ptb-xl-plus/1.0.1/fiducial_points/ecgdeli/19000/19305_points_lead_V6.atr",
    "bytes": 2510,
    "sha256": "91a4295272867e8a280b5f5743c75098d08587e7c5056d4dad22af835346da37",
    "official_verified": true,
    "status": "ok"
  },
  {
    "dataset": "plus",
    "path": "fiducial_points/ecgdeli/14000/14146_points_lead_V6.atr",
    "url": "https://physionet.org/files/ptb-xl-plus/1.0.1/fiducial_points/ecgdeli/14000/14146_points_lead_V6.atr",
    "bytes": 2716,
    "sha256": "e0efe464f0a8ab556eaebcd699e66968df8ebb2bf2e8c24eba837c8755db282e",
    "official_verified": true,
    "status": "ok"
  },
  {
    "dataset": "ptbxl",
    "path": "records500/12000/12475_hr.hea",
    "url": "https://physionet.org/files/ptb-xl/1.0.3/records500/12000/12475_hr.hea",
    "bytes": 606,
    "sha256": "182a6a8183c93f109375fd690ee16c8a87071c3548177b24ead867b4b15e2d1d",
    "official_verified": true,
    "status": "ok"
  },
  {
    "dataset": "plus",
    "path": "fiducial_points/ecgdeli/12000/12475_points_lead_V1.atr",
    "url": "https://physionet.org/files/ptb-xl-plus/1.0.1/fiducial_points/ecgdeli/12000/12475_points_lead_V1.atr",
    "bytes": 2304,
    "sha256": "1469e1829b33d6e75171d9bb1f621e519acea30f095e41de2047b3da4667cd9d",
    "official_verified": true,
    "status": "ok"
  },
  {
    "dataset": "plus",
    "path": "fiducial_points/ecgdeli/14000/14146_points_lead_V1.atr",
    "url": "https://physionet.org/files/ptb-xl-plus/1.0.1/fiducial_points/ecgdeli/14000/14146_points_lead_V1.atr",
    "bytes": 2716,
    "sha256": "42be1d59a1fe9bc4eed18456579a0f90eb1791c2758654f40efbe494a127e644",
    "official_verified": true,
    "status": "ok"
  },
  {
    "dataset": "ptbxl",
    "path": "records500/14000/14647_hr.hea",
    "url": "https://physionet.org/files/ptb-xl/1.0.3/records500/14000/14647_hr.hea",
    "bytes": 609,
    "sha256": "62b254b31129f470210a26d3641afdd2ee1cf1cbb0b1972cf7597e516eee99ec",
    "official_verified": true,
    "status": "ok"
  },
  {
    "dataset": "ptbxl",
    "path": "records500/12000/12475_hr.dat",
    "url": "https://physionet.org/files/ptb-xl/1.0.3/records500/12000/12475_hr.dat",
    "bytes": 120000,
    "sha256": "f631b2caa119b4effa87288abe1e35f5577474a0b91e931f8afe43dceceb5669",
    "official_verified": true,
    "status": "ok"
  },
  {
    "dataset": "ptbxl",
    "path": "records500/14000/14146_hr.dat",
    "url": "https://physionet.org/files/ptb-xl/1.0.3/records500/14000/14146_hr.dat",
    "bytes": 120000,
    "sha256": "99ea687a9dd19a62ea4cd6c11719f33823ed42f327472bce7daad10ac9b93efb",
    "official_verified": true,
    "status": "ok"
  },
  {
    "dataset": "plus",
    "path": "fiducial_points/ecgdeli/14000/14647_points_lead_V6.atr",
    "url": "https://physionet.org/files/ptb-xl-plus/1.0.1/fiducial_points/ecgdeli/14000/14647_points_lead_V6.atr",
    "bytes": 2304,
    "sha256": "031b2098bac44e1420d5ace25eec2007c15d437f02ec24bc40d6f8b3dec279f2",
    "official_verified": true,
    "status": "ok"
  },
  {
    "dataset": "ptbxl",
    "path": "records500/14000/14146_hr.hea",
    "url": "https://physionet.org/files/ptb-xl/1.0.3/records500/14000/14146_hr.hea",
    "bytes": 607,
    "sha256": "09f1392fa758db49210333cb8e71ba14325fc150ddca6d86326d146d7ebd75c5",
    "official_verified": true,
    "status": "ok"
  },
  {
    "dataset": "plus",
    "path": "fiducial_points/ecgdeli/14000/14647_points_lead_V1.atr",
    "url": "https://physionet.org/files/ptb-xl-plus/1.0.1/fiducial_points/ecgdeli/14000/14647_points_lead_V1.atr",
    "bytes": 2304,
    "sha256": "1f4fee3cebc7f43600547dbda6be34afd20f5323f7292dda298ded24a69b5ee5",
    "official_verified": true,
    "status": "ok"
  },
  {
    "dataset": "plus",
    "path": "fiducial_points/ecgdeli/12000/12475_points_lead_V6.atr",
    "url": "https://physionet.org/files/ptb-xl-plus/1.0.1/fiducial_points/ecgdeli/12000/12475_points_lead_V6.atr",
    "bytes": 2304,
    "sha256": "af0585d9f64c2a0bcc9cd33620e7da893d9cb2a27121635858aaf8d059eea4b4",
    "official_verified": true,
    "status": "ok"
  },
  {
    "dataset": "ptbxl",
    "path": "records500/07000/07692_hr.hea",
    "url": "https://physionet.org/files/ptb-xl/1.0.3/records500/07000/07692_hr.hea",
    "bytes": 605,
    "sha256": "8cb80b9f299b7666781d3233f2463bbe4e47b007c877deb6dae700364db530db",
    "official_verified": true,
    "status": "ok"
  },
  {
    "dataset": "ptbxl",
    "path": "records500/14000/14647_hr.dat",
    "url": "https://physionet.org/files/ptb-xl/1.0.3/records500/14000/14647_hr.dat",
    "bytes": 120000,
    "sha256": "8a64c3ff8db3827010ab742d42b79eab3e0bd779b7c323d03537c34ae0ae5b42",
    "official_verified": true,
    "status": "ok"
  },
  {
    "dataset": "plus",
    "path": "fiducial_points/ecgdeli/07000/07692_points_lead_V1.atr",
    "url": "https://physionet.org/files/ptb-xl-plus/1.0.1/fiducial_points/ecgdeli/07000/07692_points_lead_V1.atr",
    "bytes": 2510,
    "sha256": "ef128a05df801082e80fd4cfdd9d5e4dbe426d81afebcde2ec123b348e911c61",
    "official_verified": true,
    "status": "ok"
  },
  {
    "dataset": "plus",
    "path": "fiducial_points/ecgdeli/07000/07692_points_lead_V6.atr",
    "url": "https://physionet.org/files/ptb-xl-plus/1.0.1/fiducial_points/ecgdeli/07000/07692_points_lead_V6.atr",
    "bytes": 2510,
    "sha256": "7364fe59d31d1f088761cf2bf28ed7eb65a3fd9cf2fa2761bf70af8ab4bac937",
    "official_verified": true,
    "status": "ok"
  },
  {
    "dataset": "plus",
    "path": "fiducial_points/ecgdeli/15000/15737_points_lead_V1.atr",
    "url": "https://physionet.org/files/ptb-xl-plus/1.0.1/fiducial_points/ecgdeli/15000/15737_points_lead_V1.atr",
    "bytes": 2716,
    "sha256": "31849d785de362c666164ea1b4d0e75cfb09ca19dc0fc1b531ea4dfbc4c3f2c0",
    "official_verified": true,
    "status": "ok"
  },
  {
    "dataset": "ptbxl",
    "path": "records500/15000/15737_hr.hea",
    "url": "https://physionet.org/files/ptb-xl/1.0.3/records500/15000/15737_hr.hea",
    "bytes": 607,
    "sha256": "06eda4db38f14796c529f7df66f4c7b0528f96f02c34773a5239e003da6c7b49",
    "official_verified": true,
    "status": "ok"
  },
  {
    "dataset": "ptbxl",
    "path": "records500/15000/15930_hr.hea",
    "url": "https://physionet.org/files/ptb-xl/1.0.3/records500/15000/15930_hr.hea",
    "bytes": 605,
    "sha256": "68a26f6ecb74a42b73ee1144051e4e2e662471abb5f117569ee23afcb74cd334",
    "official_verified": true,
    "status": "ok"
  },
  {
    "dataset": "ptbxl",
    "path": "records500/07000/07692_hr.dat",
    "url": "https://physionet.org/files/ptb-xl/1.0.3/records500/07000/07692_hr.dat",
    "bytes": 120000,
    "sha256": "3f092c4681023b6ba8d5d2fb3488084ef08af26e98a85b09dd3d5b43979ad8b0",
    "official_verified": true,
    "status": "ok"
  },
  {
    "dataset": "ptbxl",
    "path": "records500/15000/15737_hr.dat",
    "url": "https://physionet.org/files/ptb-xl/1.0.3/records500/15000/15737_hr.dat",
    "bytes": 120000,
    "sha256": "aac911bd1f58c976b8c731e959f35cf52266793482c7e9d2ef8a32d01deec7d3",
    "official_verified": true,
    "status": "ok"
  },
  {
    "dataset": "plus",
    "path": "fiducial_points/ecgdeli/15000/15737_points_lead_V6.atr",
    "url": "https://physionet.org/files/ptb-xl-plus/1.0.1/fiducial_points/ecgdeli/15000/15737_points_lead_V6.atr",
    "bytes": 2716,
    "sha256": "8fc85953bd14caa27c87612a0b9f1e0028a6aa2c5e5607aecd852882a2cb5b23",
    "official_verified": true,
    "status": "ok"
  },
  {
    "dataset": "plus",
    "path": "fiducial_points/ecgdeli/15000/15930_points_lead_V6.atr",
    "url": "https://physionet.org/files/ptb-xl-plus/1.0.1/fiducial_points/ecgdeli/15000/15930_points_lead_V6.atr",
    "bytes": 2304,
    "sha256": "0c9ecf711f394ae0e3f04673e2dc52e37f6d34338ff23701967b861f8f8d4d2d",
    "official_verified": true,
    "status": "ok"
  },
  {
    "dataset": "plus",
    "path": "fiducial_points/ecgdeli/15000/15930_points_lead_V1.atr",
    "url": "https://physionet.org/files/ptb-xl-plus/1.0.1/fiducial_points/ecgdeli/15000/15930_points_lead_V1.atr",
    "bytes": 2304,
    "sha256": "defa4bf43fbb4e2a616c079d88b9e6c0789cb337d980ddc08918cc76eb48430c",
    "official_verified": true,
    "status": "ok"
  },
  {
    "dataset": "ptbxl",
    "path": "records500/15000/15930_hr.dat",
    "url": "https://physionet.org/files/ptb-xl/1.0.3/records500/15000/15930_hr.dat",
    "bytes": 120000,
    "sha256": "64ae14e0c0edb62bd3a5cdb16ed2335a9e23561e3d4d3b79ba4b1d2139ffec97",
    "official_verified": true,
    "status": "ok"
  },
  {
    "dataset": "ptbxl",
    "path": "records500/12000/12345_hr.hea",
    "url": "https://physionet.org/files/ptb-xl/1.0.3/records500/12000/12345_hr.hea",
    "bytes": 609,
    "sha256": "702e38630e9513d472de7c5ae0a9cde2a2c7dc12d48084c0188b0ca4da2bbb42",
    "official_verified": true,
    "status": "ok"
  },
  {
    "dataset": "plus",
    "path": "fiducial_points/ecgdeli/12000/12345_points_lead_V1.atr",
    "url": "https://physionet.org/files/ptb-xl-plus/1.0.1/fiducial_points/ecgdeli/12000/12345_points_lead_V1.atr",
    "bytes": 2922,
    "sha256": "202417c293f2e7368fc988f2c52a4487c58ca846d9dbeafeef031030ea946e4f",
    "official_verified": true,
    "status": "ok"
  },
  {
    "dataset": "plus",
    "path": "fiducial_points/ecgdeli/12000/12345_points_lead_V6.atr",
    "url": "https://physionet.org/files/ptb-xl-plus/1.0.1/fiducial_points/ecgdeli/12000/12345_points_lead_V6.atr",
    "bytes": 2922,
    "sha256": "5c4f63a06c832a46d143a280de50228ef7e8366c515d39b23e5a4c3766b106a3",
    "official_verified": true,
    "status": "ok"
  },
  {
    "dataset": "ptbxl",
    "path": "records500/11000/11030_hr.hea",
    "url": "https://physionet.org/files/ptb-xl/1.0.3/records500/11000/11030_hr.hea",
    "bytes": 603,
    "sha256": "6d3f5fb6d85ac6d996ed9b310aec7b75356892a71ffb154800650f890b69dff7",
    "official_verified": true,
    "status": "ok"
  },
  {
    "dataset": "ptbxl",
    "path": "records500/12000/12345_hr.dat",
    "url": "https://physionet.org/files/ptb-xl/1.0.3/records500/12000/12345_hr.dat",
    "bytes": 120000,
    "sha256": "66d0061bf8df07804de40ebf3368e3f20256da3bca260d39590754d8d525ba7f",
    "official_verified": true,
    "status": "ok"
  },
  {
    "dataset": "plus",
    "path": "fiducial_points/ecgdeli/15000/15787_points_lead_V1.atr",
    "url": "https://physionet.org/files/ptb-xl-plus/1.0.1/fiducial_points/ecgdeli/15000/15787_points_lead_V1.atr",
    "bytes": 2510,
    "sha256": "ce39bf1e1963136ed77e6ed916b9541eac985f80060ad8d82575c6857e730539",
    "official_verified": true,
    "status": "ok"
  },
  {
    "dataset": "plus",
    "path": "fiducial_points/ecgdeli/11000/11030_points_lead_V1.atr",
    "url": "https://physionet.org/files/ptb-xl-plus/1.0.1/fiducial_points/ecgdeli/11000/11030_points_lead_V1.atr",
    "bytes": 2716,
    "sha256": "09ed31a310ea4b32a479c73e7dbb51257100763705ad2ea9a197f6c0eea5e5de",
    "official_verified": true,
    "status": "ok"
  },
  {
    "dataset": "plus",
    "path": "fiducial_points/ecgdeli/11000/11030_points_lead_V6.atr",
    "url": "https://physionet.org/files/ptb-xl-plus/1.0.1/fiducial_points/ecgdeli/11000/11030_points_lead_V6.atr",
    "bytes": 2716,
    "sha256": "8e6286154c7c192fc286ca4a10bf6eaaf0e6257c9444222db608fc01ea97aa5e",
    "official_verified": true,
    "status": "ok"
  },
  {
    "dataset": "ptbxl",
    "path": "records500/15000/15787_hr.hea",
    "url": "https://physionet.org/files/ptb-xl/1.0.3/records500/15000/15787_hr.hea",
    "bytes": 603,
    "sha256": "b8091073b450fcbcf408db322dcecaeb37f0c4d4177ed0a79457900c892adf39",
    "official_verified": true,
    "status": "ok"
  },
  {
    "dataset": "plus",
    "path": "fiducial_points/ecgdeli/15000/15787_points_lead_V6.atr",
    "url": "https://physionet.org/files/ptb-xl-plus/1.0.1/fiducial_points/ecgdeli/15000/15787_points_lead_V6.atr",
    "bytes": 2510,
    "sha256": "34500785e658019f9c734218e0a883b11a953665dcd1c4b88f09c0ed14234628",
    "official_verified": true,
    "status": "ok"
  },
  {
    "dataset": "ptbxl",
    "path": "records500/15000/15787_hr.dat",
    "url": "https://physionet.org/files/ptb-xl/1.0.3/records500/15000/15787_hr.dat",
    "bytes": 120000,
    "sha256": "19d4d0a8dca8b9dbba03a0465149f8e3e32fea7d7a3487ba52e773f45c1dab07",
    "official_verified": true,
    "status": "ok"
  },
  {
    "dataset": "ptbxl",
    "path": "records500/11000/11030_hr.dat",
    "url": "https://physionet.org/files/ptb-xl/1.0.3/records500/11000/11030_hr.dat",
    "bytes": 120000,
    "sha256": "416455887d9feb3e1cb8152340aec51e6ab2b770c33665ea8f716114e454d8b9",
    "official_verified": true,
    "status": "ok"
  },
  {
    "dataset": "ptbxl",
    "path": "records500/19000/19316_hr.dat",
    "url": "https://physionet.org/files/ptb-xl/1.0.3/records500/19000/19316_hr.dat",
    "bytes": 120000,
    "sha256": "0790a9ca85121ca46c5d6d683ae74ea632eefb4bc8f3703880178030b94d0118",
    "official_verified": true,
    "status": "ok"
  },
  {
    "dataset": "plus",
    "path": "fiducial_points/ecgdeli/19000/19316_points_lead_V6.atr",
    "url": "https://physionet.org/files/ptb-xl-plus/1.0.1/fiducial_points/ecgdeli/19000/19316_points_lead_V6.atr",
    "bytes": 3952,
    "sha256": "653071d508b9b2928b678eab117f657fce428c6346c7e4e59109101d51bd18f7",
    "official_verified": true,
    "status": "ok"
  },
  {
    "dataset": "plus",
    "path": "fiducial_points/ecgdeli/19000/19316_points_lead_V1.atr",
    "url": "https://physionet.org/files/ptb-xl-plus/1.0.1/fiducial_points/ecgdeli/19000/19316_points_lead_V1.atr",
    "bytes": 3952,
    "sha256": "64039239e997e4763d30fff7e9a415528464e6bee5a5a4c234ea041b37f9935c",
    "official_verified": true,
    "status": "ok"
  },
  {
    "dataset": "ptbxl",
    "path": "records500/14000/14205_hr.hea",
    "url": "https://physionet.org/files/ptb-xl/1.0.3/records500/14000/14205_hr.hea",
    "bytes": 609,
    "sha256": "ffbc6e4160b1184b2fd36eb562171378a192ccec77bca098514bc1e74ddd9a00",
    "official_verified": true,
    "status": "ok"
  },
  {
    "dataset": "ptbxl",
    "path": "records500/16000/16100_hr.hea",
    "url": "https://physionet.org/files/ptb-xl/1.0.3/records500/16000/16100_hr.hea",
    "bytes": 606,
    "sha256": "5ca2ff0bae5bec73c08160379162ef3fe8ec82b64843fdd848cadb65c52715aa",
    "official_verified": true,
    "status": "ok"
  },
  {
    "dataset": "plus",
    "path": "fiducial_points/ecgdeli/14000/14205_points_lead_V1.atr",
    "url": "https://physionet.org/files/ptb-xl-plus/1.0.1/fiducial_points/ecgdeli/14000/14205_points_lead_V1.atr",
    "bytes": 2510,
    "sha256": "376b10db5c745aaf7d9e2de94fb85b9c64aaec30a539b72c97636393e86ce2b3",
    "official_verified": true,
    "status": "ok"
  },
  {
    "dataset": "ptbxl",
    "path": "records500/14000/14205_hr.dat",
    "url": "https://physionet.org/files/ptb-xl/1.0.3/records500/14000/14205_hr.dat",
    "bytes": 120000,
    "sha256": "40d13ffbe340430de91ddaf05da502b4141cd5fac2d6f174058d01b9e0e11ef8",
    "official_verified": true,
    "status": "ok"
  },
  {
    "dataset": "plus",
    "path": "fiducial_points/ecgdeli/16000/16100_points_lead_V1.atr",
    "url": "https://physionet.org/files/ptb-xl-plus/1.0.1/fiducial_points/ecgdeli/16000/16100_points_lead_V1.atr",
    "bytes": 2098,
    "sha256": "fba8fb85c51aa8fa77ca9450988026dd3c8571b82427b8653534999fe7d14569",
    "official_verified": true,
    "status": "ok"
  },
  {
    "dataset": "plus",
    "path": "fiducial_points/ecgdeli/14000/14205_points_lead_V6.atr",
    "url": "https://physionet.org/files/ptb-xl-plus/1.0.1/fiducial_points/ecgdeli/14000/14205_points_lead_V6.atr",
    "bytes": 2510,
    "sha256": "74e6ef95fab3ba8a6ab497933ba0d88c54eeb6677a7664f20fe60ebc78ef612b",
    "official_verified": true,
    "status": "ok"
  },
  {
    "dataset": "ptbxl",
    "path": "records500/19000/19316_hr.hea",
    "url": "https://physionet.org/files/ptb-xl/1.0.3/records500/19000/19316_hr.hea",
    "bytes": 608,
    "sha256": "e7945969590d3d26f7decab3ef0fbd48ac5183d99c0cc21b71fcef75d5bb8b56",
    "official_verified": true,
    "status": "ok"
  },
  {
    "dataset": "ptbxl",
    "path": "records500/16000/16100_hr.dat",
    "url": "https://physionet.org/files/ptb-xl/1.0.3/records500/16000/16100_hr.dat",
    "bytes": 120000,
    "sha256": "a37bcc046da900e588d405031c550fbc12f966e618dd092055ddc56b898cb8f9",
    "official_verified": true,
    "status": "ok"
  },
  {
    "dataset": "plus",
    "path": "fiducial_points/ecgdeli/01000/01717_points_lead_V6.atr",
    "url": "https://physionet.org/files/ptb-xl-plus/1.0.1/fiducial_points/ecgdeli/01000/01717_points_lead_V6.atr",
    "bytes": 1892,
    "sha256": "e8a8301aa01feb0434822fa432086dce2a8c613a95079da518a9747733252b25",
    "official_verified": true,
    "status": "ok"
  },
  {
    "dataset": "plus",
    "path": "fiducial_points/ecgdeli/16000/16100_points_lead_V6.atr",
    "url": "https://physionet.org/files/ptb-xl-plus/1.0.1/fiducial_points/ecgdeli/16000/16100_points_lead_V6.atr",
    "bytes": 2098,
    "sha256": "162dcbe927abdfa3eddb607b3baf9edff0ecc75da28151b34f6aa7a6339d0437",
    "official_verified": true,
    "status": "ok"
  },
  {
    "dataset": "plus",
    "path": "fiducial_points/ecgdeli/01000/01717_points_lead_V1.atr",
    "url": "https://physionet.org/files/ptb-xl-plus/1.0.1/fiducial_points/ecgdeli/01000/01717_points_lead_V1.atr",
    "bytes": 1892,
    "sha256": "43f69497143dfd30e49d23b521e26e524e82b6450f544ae74fde1d5244e45134",
    "official_verified": true,
    "status": "ok"
  },
  {
    "dataset": "ptbxl",
    "path": "records500/05000/05151_hr.hea",
    "url": "https://physionet.org/files/ptb-xl/1.0.3/records500/05000/05151_hr.hea",
    "bytes": 608,
    "sha256": "352fa03993ba08b43b9c1abfc14fed3383a18e32acb825e26c0f9b254f57818d",
    "official_verified": true,
    "status": "ok"
  },
  {
    "dataset": "ptbxl",
    "path": "records500/01000/01717_hr.hea",
    "url": "https://physionet.org/files/ptb-xl/1.0.3/records500/01000/01717_hr.hea",
    "bytes": 616,
    "sha256": "b1df17503730442ede932b566f65740e5ccdb29840996e7b32b54f826de73e8d",
    "official_verified": true,
    "status": "ok"
  },
  {
    "dataset": "plus",
    "path": "fiducial_points/ecgdeli/05000/05151_points_lead_V1.atr",
    "url": "https://physionet.org/files/ptb-xl-plus/1.0.1/fiducial_points/ecgdeli/05000/05151_points_lead_V1.atr",
    "bytes": 1892,
    "sha256": "f33816ec0e3bb3804f0e02d14400e69cb4a334361c880123f88a532bca24a63a",
    "official_verified": true,
    "status": "ok"
  },
  {
    "dataset": "plus",
    "path": "fiducial_points/ecgdeli/05000/05151_points_lead_V6.atr",
    "url": "https://physionet.org/files/ptb-xl-plus/1.0.1/fiducial_points/ecgdeli/05000/05151_points_lead_V6.atr",
    "bytes": 1892,
    "sha256": "bbcbb2676ac7bf6be0e4e6343597e48079c023036c7fa077021bc8983ceaf28c",
    "official_verified": true,
    "status": "ok"
  },
  {
    "dataset": "ptbxl",
    "path": "records500/01000/01993_hr.hea",
    "url": "https://physionet.org/files/ptb-xl/1.0.3/records500/01000/01993_hr.hea",
    "bytes": 610,
    "sha256": "56985dbbe11e9726a38cd6b3db487045b25cab5ceaf4ebda5d34e3c7b8fa9c93",
    "official_verified": true,
    "status": "ok"
  },
  {
    "dataset": "ptbxl",
    "path": "records500/01000/01717_hr.dat",
    "url": "https://physionet.org/files/ptb-xl/1.0.3/records500/01000/01717_hr.dat",
    "bytes": 120000,
    "sha256": "fb163ea6d6baf11236c4b928d92d34569016e5525d09e69e3fd14cf5e623ee31",
    "official_verified": true,
    "status": "ok"
  },
  {
    "dataset": "plus",
    "path": "fiducial_points/ecgdeli/05000/05831_points_lead_V1.atr",
    "url": "https://physionet.org/files/ptb-xl-plus/1.0.1/fiducial_points/ecgdeli/05000/05831_points_lead_V1.atr",
    "bytes": 2510,
    "sha256": "630884fcd54f41d59c6c54984747174ef27bb3f536199191ea7404573e8b840a",
    "official_verified": true,
    "status": "ok"
  },
  {
    "dataset": "plus",
    "path": "fiducial_points/ecgdeli/05000/05831_points_lead_V6.atr",
    "url": "https://physionet.org/files/ptb-xl-plus/1.0.1/fiducial_points/ecgdeli/05000/05831_points_lead_V6.atr",
    "bytes": 2510,
    "sha256": "b94166538f6245c300a86d92060d74ebb1f25f8bcdec655fdab019b7cd3b59db",
    "official_verified": true,
    "status": "ok"
  },
  {
    "dataset": "ptbxl",
    "path": "records500/05000/05831_hr.hea",
    "url": "https://physionet.org/files/ptb-xl/1.0.3/records500/05000/05831_hr.hea",
    "bytes": 615,
    "sha256": "74569708bd625bf74f98e6133202fe4d9f2f2222700a988c02f057b11affa5f3",
    "official_verified": true,
    "status": "ok"
  },
  {
    "dataset": "plus",
    "path": "fiducial_points/ecgdeli/01000/01993_points_lead_V1.atr",
    "url": "https://physionet.org/files/ptb-xl-plus/1.0.1/fiducial_points/ecgdeli/01000/01993_points_lead_V1.atr",
    "bytes": 2304,
    "sha256": "f6e77e81051efcea40f47efb6dd9da423e9d1bec744340f19ee9a728b2013486",
    "official_verified": true,
    "status": "ok"
  },
  {
    "dataset": "ptbxl",
    "path": "records500/05000/05151_hr.dat",
    "url": "https://physionet.org/files/ptb-xl/1.0.3/records500/05000/05151_hr.dat",
    "bytes": 120000,
    "sha256": "35e0f5fd21e87a95d0101f8686842300b6dcc41a5f1929e97dd01dff110349e5",
    "official_verified": true,
    "status": "ok"
  },
  {
    "dataset": "plus",
    "path": "fiducial_points/ecgdeli/01000/01993_points_lead_V6.atr",
    "url": "https://physionet.org/files/ptb-xl-plus/1.0.1/fiducial_points/ecgdeli/01000/01993_points_lead_V6.atr",
    "bytes": 2304,
    "sha256": "d47df1a6435647ff3785f56f19ec74d8b91e2ccde22ca46fb12f81ab0513264d",
    "official_verified": true,
    "status": "ok"
  },
  {
    "dataset": "ptbxl",
    "path": "records500/09000/09892_hr.hea",
    "url": "https://physionet.org/files/ptb-xl/1.0.3/records500/09000/09892_hr.hea",
    "bytes": 607,
    "sha256": "2d2e093a562f041cedb2a1ca1840879f228a7445bb9e8e2875b188fe4bfb90e4",
    "official_verified": true,
    "status": "ok"
  },
  {
    "dataset": "ptbxl",
    "path": "records500/05000/05831_hr.dat",
    "url": "https://physionet.org/files/ptb-xl/1.0.3/records500/05000/05831_hr.dat",
    "bytes": 120000,
    "sha256": "52b4a5479dc26c4d858a28d5fa38f9458803e7e2fb55f63b760a5d51652bd34f",
    "official_verified": true,
    "status": "ok"
  },
  {
    "dataset": "plus",
    "path": "fiducial_points/ecgdeli/09000/09892_points_lead_V6.atr",
    "url": "https://physionet.org/files/ptb-xl-plus/1.0.1/fiducial_points/ecgdeli/09000/09892_points_lead_V6.atr",
    "bytes": 2098,
    "sha256": "425a26a117e767d97d13b86533bd184a99a3cbc87ba7bb57b5253a6d2db6ec5b",
    "official_verified": true,
    "status": "ok"
  },
  {
    "dataset": "plus",
    "path": "fiducial_points/ecgdeli/09000/09892_points_lead_V1.atr",
    "url": "https://physionet.org/files/ptb-xl-plus/1.0.1/fiducial_points/ecgdeli/09000/09892_points_lead_V1.atr",
    "bytes": 2098,
    "sha256": "8e9c71a71e74382a56db305b6664796470e8b1330ba9889641070834505218b6",
    "official_verified": true,
    "status": "ok"
  },
  {
    "dataset": "ptbxl",
    "path": "records500/00000/00687_hr.hea",
    "url": "https://physionet.org/files/ptb-xl/1.0.3/records500/00000/00687_hr.hea",
    "bytes": 606,
    "sha256": "60c57e2d6daf9ba3432372e39e0913af0cc914c2a67cda26de293082e2d8f133",
    "official_verified": true,
    "status": "ok"
  },
  {
    "dataset": "plus",
    "path": "fiducial_points/ecgdeli/00000/00687_points_lead_V6.atr",
    "url": "https://physionet.org/files/ptb-xl-plus/1.0.1/fiducial_points/ecgdeli/00000/00687_points_lead_V6.atr",
    "bytes": 2716,
    "sha256": "151141ae992859cdef194ce2fa4f55a1b7c0cf9fb61c8ecb2d2348c95cd60d5e",
    "official_verified": true,
    "status": "ok"
  },
  {
    "dataset": "ptbxl",
    "path": "records500/09000/09892_hr.dat",
    "url": "https://physionet.org/files/ptb-xl/1.0.3/records500/09000/09892_hr.dat",
    "bytes": 120000,
    "sha256": "93c5330bb00e4d34cf51ee2b4cca710f5268c6c653decd1136c574b8114fa225",
    "official_verified": true,
    "status": "ok"
  },
  {
    "dataset": "plus",
    "path": "fiducial_points/ecgdeli/00000/00687_points_lead_V1.atr",
    "url": "https://physionet.org/files/ptb-xl-plus/1.0.1/fiducial_points/ecgdeli/00000/00687_points_lead_V1.atr",
    "bytes": 2716,
    "sha256": "3baf0c95575c07dc31215bdd7ebe41bbc864811192017ee15e95a30309bb02ba",
    "official_verified": true,
    "status": "ok"
  },
  {
    "dataset": "ptbxl",
    "path": "records500/01000/01993_hr.dat",
    "url": "https://physionet.org/files/ptb-xl/1.0.3/records500/01000/01993_hr.dat",
    "bytes": 120000,
    "sha256": "61094dc17a00fd5fee9ea8e9af6c9907d0fb292605cc7224ca381860d435f8c0",
    "official_verified": true,
    "status": "ok"
  },
  {
    "dataset": "ptbxl",
    "path": "records500/05000/05567_hr.hea",
    "url": "https://physionet.org/files/ptb-xl/1.0.3/records500/05000/05567_hr.hea",
    "bytes": 608,
    "sha256": "75f8cb62fb63fb8dcef725002bd52901a7e489662369aed9f875ba3a9f4aba22",
    "official_verified": true,
    "status": "ok"
  },
  {
    "dataset": "plus",
    "path": "fiducial_points/ecgdeli/05000/05567_points_lead_V1.atr",
    "url": "https://physionet.org/files/ptb-xl-plus/1.0.1/fiducial_points/ecgdeli/05000/05567_points_lead_V1.atr",
    "bytes": 2304,
    "sha256": "4e7b2ba420a17c6c02340269c91d7c04a9dd6da3f4a47b7abe83ff0fc9a31898",
    "official_verified": true,
    "status": "ok"
  },
  {
    "dataset": "plus",
    "path": "fiducial_points/ecgdeli/13000/13214_points_lead_V6.atr",
    "url": "https://physionet.org/files/ptb-xl-plus/1.0.1/fiducial_points/ecgdeli/13000/13214_points_lead_V6.atr",
    "bytes": 1686,
    "sha256": "a92968e54821336f0ab0edaf2208594affa98ea9e018668168972709c8669fd3",
    "official_verified": true,
    "status": "ok"
  },
  {
    "dataset": "ptbxl",
    "path": "records500/13000/13214_hr.hea",
    "url": "https://physionet.org/files/ptb-xl/1.0.3/records500/13000/13214_hr.hea",
    "bytes": 603,
    "sha256": "c6ab3711488f30d389c3c760bc57edabb565003e506952a00d63fac6b58eefc5",
    "official_verified": true,
    "status": "ok"
  },
  {
    "dataset": "ptbxl",
    "path": "records500/00000/00687_hr.dat",
    "url": "https://physionet.org/files/ptb-xl/1.0.3/records500/00000/00687_hr.dat",
    "bytes": 120000,
    "sha256": "da101c16b77cd188a7148e187aad1aa701f40bd2efe4ef253fb3c5a2bf14f7ac",
    "official_verified": true,
    "status": "ok"
  },
  {
    "dataset": "plus",
    "path": "fiducial_points/ecgdeli/05000/05567_points_lead_V6.atr",
    "url": "https://physionet.org/files/ptb-xl-plus/1.0.1/fiducial_points/ecgdeli/05000/05567_points_lead_V6.atr",
    "bytes": 2304,
    "sha256": "389892ef57aeb33aa32dce148f280a1ae7967090709731469511799bb61a1118",
    "official_verified": true,
    "status": "ok"
  },
  {
    "dataset": "plus",
    "path": "fiducial_points/ecgdeli/13000/13214_points_lead_V1.atr",
    "url": "https://physionet.org/files/ptb-xl-plus/1.0.1/fiducial_points/ecgdeli/13000/13214_points_lead_V1.atr",
    "bytes": 1686,
    "sha256": "cbe4e4ebbe89ed0e03e0818e98127cef321bcb0c487d187520107598646d85dc",
    "official_verified": true,
    "status": "ok"
  },
  {
    "dataset": "ptbxl",
    "path": "records500/12000/12328_hr.hea",
    "url": "https://physionet.org/files/ptb-xl/1.0.3/records500/12000/12328_hr.hea",
    "bytes": 609,
    "sha256": "0942eacf02df2de3f4a45f27b6992dd305a5979b12618b778da9557f673b3b15",
    "official_verified": true,
    "status": "ok"
  },
  {
    "dataset": "plus",
    "path": "fiducial_points/ecgdeli/12000/12328_points_lead_V6.atr",
    "url": "https://physionet.org/files/ptb-xl-plus/1.0.1/fiducial_points/ecgdeli/12000/12328_points_lead_V6.atr",
    "bytes": 3334,
    "sha256": "3ac1106df1cb9631103037f5efba771ed846e38e33d3fdcbf982cb5d72b05ae4",
    "official_verified": true,
    "status": "ok"
  },
  {
    "dataset": "plus",
    "path": "fiducial_points/ecgdeli/12000/12328_points_lead_V1.atr",
    "url": "https://physionet.org/files/ptb-xl-plus/1.0.1/fiducial_points/ecgdeli/12000/12328_points_lead_V1.atr",
    "bytes": 3334,
    "sha256": "d819d3f3b93c01c42d4a1a64a52f74b1e6095b0ed91e9deeeac08f947f9720be",
    "official_verified": true,
    "status": "ok"
  },
  {
    "dataset": "ptbxl",
    "path": "records500/05000/05567_hr.dat",
    "url": "https://physionet.org/files/ptb-xl/1.0.3/records500/05000/05567_hr.dat",
    "bytes": 120000,
    "sha256": "53bfc263b179255e5c098ec9e691fea9af0ceb23ddc791352d396044e81cbfc6",
    "official_verified": true,
    "status": "ok"
  },
  {
    "dataset": "plus",
    "path": "fiducial_points/ecgdeli/18000/18162_points_lead_V1.atr",
    "url": "https://physionet.org/files/ptb-xl-plus/1.0.1/fiducial_points/ecgdeli/18000/18162_points_lead_V1.atr",
    "bytes": 1892,
    "sha256": "f67774e7fb08663d729de070f723fb8e6921d26d37f6f6de836c7b61be6777fe",
    "official_verified": true,
    "status": "ok"
  },
  {
    "dataset": "ptbxl",
    "path": "records500/13000/13214_hr.dat",
    "url": "https://physionet.org/files/ptb-xl/1.0.3/records500/13000/13214_hr.dat",
    "bytes": 120000,
    "sha256": "73b01953bfc79f968326c3b243d97d3802dff41cdbe8215bdb080382e4222350",
    "official_verified": true,
    "status": "ok"
  },
  {
    "dataset": "ptbxl",
    "path": "records500/18000/18162_hr.hea",
    "url": "https://physionet.org/files/ptb-xl/1.0.3/records500/18000/18162_hr.hea",
    "bytes": 605,
    "sha256": "7b17f7af312409f472b06d4db2abeebdb886cbf77a9a2dbe77ade9a0a3057c0e",
    "official_verified": true,
    "status": "ok"
  },
  {
    "dataset": "plus",
    "path": "fiducial_points/ecgdeli/18000/18162_points_lead_V6.atr",
    "url": "https://physionet.org/files/ptb-xl-plus/1.0.1/fiducial_points/ecgdeli/18000/18162_points_lead_V6.atr",
    "bytes": 1892,
    "sha256": "e3300e4d7d48205eb0a57e454b4919d15b7064d81c2eb87317d7bf4c5f070f63",
    "official_verified": true,
    "status": "ok"
  },
  {
    "dataset": "ptbxl",
    "path": "records500/12000/12355_hr.hea",
    "url": "https://physionet.org/files/ptb-xl/1.0.3/records500/12000/12355_hr.hea",
    "bytes": 605,
    "sha256": "9659bc5fb6df7c4aa2dea40410dcfc60775e69fbba680c99277d1f38688d59ed",
    "official_verified": true,
    "status": "ok"
  },
  {
    "dataset": "ptbxl",
    "path": "records500/12000/12328_hr.dat",
    "url": "https://physionet.org/files/ptb-xl/1.0.3/records500/12000/12328_hr.dat",
    "bytes": 120000,
    "sha256": "f1918f33b71a0917a2963b4c5c4f155d2717b5ad2085aff9e89a55d40af304ca",
    "official_verified": true,
    "status": "ok"
  },
  {
    "dataset": "ptbxl",
    "path": "records500/18000/18519_hr.hea",
    "url": "https://physionet.org/files/ptb-xl/1.0.3/records500/18000/18519_hr.hea",
    "bytes": 613,
    "sha256": "552e791173fec38798874e356684118774de1da1a65c1dc209aad81f40a7d719",
    "official_verified": true,
    "status": "ok"
  },
  {
    "dataset": "plus",
    "path": "fiducial_points/ecgdeli/12000/12355_points_lead_V6.atr",
    "url": "https://physionet.org/files/ptb-xl-plus/1.0.1/fiducial_points/ecgdeli/12000/12355_points_lead_V6.atr",
    "bytes": 3128,
    "sha256": "e3b43e04d67075fd5acda5ea01c3b6305f172ece61b5209fe5cd66b065959187",
    "official_verified": true,
    "status": "ok"
  },
  {
    "dataset": "plus",
    "path": "fiducial_points/ecgdeli/12000/12355_points_lead_V1.atr",
    "url": "https://physionet.org/files/ptb-xl-plus/1.0.1/fiducial_points/ecgdeli/12000/12355_points_lead_V1.atr",
    "bytes": 3128,
    "sha256": "2800fa92e18695593fbb62f0efdfd65115463118d8ebee6b14432b1691f4dbcf",
    "official_verified": true,
    "status": "ok"
  },
  {
    "dataset": "plus",
    "path": "fiducial_points/ecgdeli/18000/18519_points_lead_V1.atr",
    "url": "https://physionet.org/files/ptb-xl-plus/1.0.1/fiducial_points/ecgdeli/18000/18519_points_lead_V1.atr",
    "bytes": 2304,
    "sha256": "c73e3369026b0962bc486c948b04b6d7d872838ee37b5207afe80ae13e37cd5a",
    "official_verified": true,
    "status": "ok"
  },
  {
    "dataset": "ptbxl",
    "path": "records500/18000/18162_hr.dat",
    "url": "https://physionet.org/files/ptb-xl/1.0.3/records500/18000/18162_hr.dat",
    "bytes": 120000,
    "sha256": "79dc9c564fd70c3cfe3d293bcb79f2f48d96581e0067624d9449cc5dfadc01af",
    "official_verified": true,
    "status": "ok"
  },
  {
    "dataset": "ptbxl",
    "path": "records500/12000/12355_hr.dat",
    "url": "https://physionet.org/files/ptb-xl/1.0.3/records500/12000/12355_hr.dat",
    "bytes": 120000,
    "sha256": "1377aa558617dd09b0b16a19bbc8a5a463f17dd24b03cdfed281e6f69c020354",
    "official_verified": true,
    "status": "ok"
  },
  {
    "dataset": "ptbxl",
    "path": "records500/03000/03246_hr.hea",
    "url": "https://physionet.org/files/ptb-xl/1.0.3/records500/03000/03246_hr.hea",
    "bytes": 610,
    "sha256": "9caf829b15838741b8811bea303aaa9b0bc8b4b403a30d463f7d65ba5442a542",
    "official_verified": true,
    "status": "ok"
  },
  {
    "dataset": "ptbxl",
    "path": "records500/18000/18519_hr.dat",
    "url": "https://physionet.org/files/ptb-xl/1.0.3/records500/18000/18519_hr.dat",
    "bytes": 120000,
    "sha256": "cfc6aaee5411977b9f19d2086b581fa11784de50def10bc1dc9f9c17b80b36a5",
    "official_verified": true,
    "status": "ok"
  },
  {
    "dataset": "plus",
    "path": "fiducial_points/ecgdeli/03000/03246_points_lead_V1.atr",
    "url": "https://physionet.org/files/ptb-xl-plus/1.0.1/fiducial_points/ecgdeli/03000/03246_points_lead_V1.atr",
    "bytes": 3540,
    "sha256": "97165fbb5d65a7e2810cda4beac70aa59dc83e711a3a1b7009e2003570004a69",
    "official_verified": true,
    "status": "ok"
  },
  {
    "dataset": "ptbxl",
    "path": "records500/13000/13380_hr.hea",
    "url": "https://physionet.org/files/ptb-xl/1.0.3/records500/13000/13380_hr.hea",
    "bytes": 615,
    "sha256": "53e95182f93b834872e5dee909ae6ce3ada017d8b1c410e069ee106d54b9f388",
    "official_verified": true,
    "status": "ok"
  },
  {
    "dataset": "plus",
    "path": "fiducial_points/ecgdeli/13000/13380_points_lead_V6.atr",
    "url": "https://physionet.org/files/ptb-xl-plus/1.0.1/fiducial_points/ecgdeli/13000/13380_points_lead_V6.atr",
    "bytes": 2716,
    "sha256": "f68c0aec083da654ee76489085f285edae1eb16df2db3ce3f999f12387e7f3e1",
    "official_verified": true,
    "status": "ok"
  },
  {
    "dataset": "plus",
    "path": "fiducial_points/ecgdeli/13000/13380_points_lead_V1.atr",
    "url": "https://physionet.org/files/ptb-xl-plus/1.0.1/fiducial_points/ecgdeli/13000/13380_points_lead_V1.atr",
    "bytes": 2716,
    "sha256": "d1397ff92af6bef75b49d18582af2d2e660eb389ccec34cef5807fe0d70a8b45",
    "official_verified": true,
    "status": "ok"
  },
  {
    "dataset": "plus",
    "path": "fiducial_points/ecgdeli/03000/03246_points_lead_V6.atr",
    "url": "https://physionet.org/files/ptb-xl-plus/1.0.1/fiducial_points/ecgdeli/03000/03246_points_lead_V6.atr",
    "bytes": 3540,
    "sha256": "71fe73047964c72c8834185377e96a77ceb48652391496310d36311589a7c79c",
    "official_verified": true,
    "status": "ok"
  },
  {
    "dataset": "plus",
    "path": "fiducial_points/ecgdeli/18000/18519_points_lead_V6.atr",
    "url": "https://physionet.org/files/ptb-xl-plus/1.0.1/fiducial_points/ecgdeli/18000/18519_points_lead_V6.atr",
    "bytes": 2304,
    "sha256": "54e86582ec4d1108a430f3924b13ec3a9c5fccdc1f8da27d2809facc83b7c9df",
    "official_verified": true,
    "status": "ok"
  },
  {
    "dataset": "ptbxl",
    "path": "records500/11000/11286_hr.hea",
    "url": "https://physionet.org/files/ptb-xl/1.0.3/records500/11000/11286_hr.hea",
    "bytes": 601,
    "sha256": "6ccfcda23b57f38285a0a99a59d3af9e369ac4d2e1795228878d80ef80602f39",
    "official_verified": true,
    "status": "ok"
  },
  {
    "dataset": "ptbxl",
    "path": "records500/13000/13380_hr.dat",
    "url": "https://physionet.org/files/ptb-xl/1.0.3/records500/13000/13380_hr.dat",
    "bytes": 120000,
    "sha256": "6478c11322d92063671dc670bed4b6a3875f0d58c9dafe82b87ff69e931b7569",
    "official_verified": true,
    "status": "ok"
  },
  {
    "dataset": "ptbxl",
    "path": "records500/03000/03246_hr.dat",
    "url": "https://physionet.org/files/ptb-xl/1.0.3/records500/03000/03246_hr.dat",
    "bytes": 120000,
    "sha256": "6e3d833626990ae91bf6ec302207c7a6fa506dbb6b52ad272ac975109008acfb",
    "official_verified": true,
    "status": "ok"
  },
  {
    "dataset": "plus",
    "path": "fiducial_points/ecgdeli/11000/11286_points_lead_V1.atr",
    "url": "https://physionet.org/files/ptb-xl-plus/1.0.1/fiducial_points/ecgdeli/11000/11286_points_lead_V1.atr",
    "bytes": 2510,
    "sha256": "6a68cd6ff3e13b493e0e46d73918e620be83eafed6bf0d159abb041f808c5e6f",
    "official_verified": true,
    "status": "ok"
  },
  {
    "dataset": "plus",
    "path": "fiducial_points/ecgdeli/11000/11286_points_lead_V6.atr",
    "url": "https://physionet.org/files/ptb-xl-plus/1.0.1/fiducial_points/ecgdeli/11000/11286_points_lead_V6.atr",
    "bytes": 2510,
    "sha256": "9f5721c632822a40b4900b8f1f81fc54c440cbcfa440a06fbf98985f9a1b5614",
    "official_verified": true,
    "status": "ok"
  },
  {
    "dataset": "ptbxl",
    "path": "records500/03000/03702_hr.hea",
    "url": "https://physionet.org/files/ptb-xl/1.0.3/records500/03000/03702_hr.hea",
    "bytes": 603,
    "sha256": "e69ed3eb5f58c4388fe7992229d94976d844a65b2cd6b4100529ef1a8c41adc3",
    "official_verified": true,
    "status": "ok"
  },
  {
    "dataset": "ptbxl",
    "path": "records500/02000/02192_hr.hea",
    "url": "https://physionet.org/files/ptb-xl/1.0.3/records500/02000/02192_hr.hea",
    "bytes": 608,
    "sha256": "cbd5ee9bb7aac5eb062662010b38773331c4c62b5c9f76070533a926a05e6708",
    "official_verified": true,
    "status": "ok"
  },
  {
    "dataset": "ptbxl",
    "path": "records500/11000/11286_hr.dat",
    "url": "https://physionet.org/files/ptb-xl/1.0.3/records500/11000/11286_hr.dat",
    "bytes": 120000,
    "sha256": "61f775293cdde2d1907f8fb74974c85ca19e03438e267031adb07fc79fbd4456",
    "official_verified": true,
    "status": "ok"
  },
  {
    "dataset": "plus",
    "path": "fiducial_points/ecgdeli/02000/02192_points_lead_V6.atr",
    "url": "https://physionet.org/files/ptb-xl-plus/1.0.1/fiducial_points/ecgdeli/02000/02192_points_lead_V6.atr",
    "bytes": 1686,
    "sha256": "d4d20345735ab36d6d7a9c8112a926c46d6abb05b0384e29044758eb83852b0c",
    "official_verified": true,
    "status": "ok"
  },
  {
    "dataset": "plus",
    "path": "fiducial_points/ecgdeli/03000/03702_points_lead_V6.atr",
    "url": "https://physionet.org/files/ptb-xl-plus/1.0.1/fiducial_points/ecgdeli/03000/03702_points_lead_V6.atr",
    "bytes": 2304,
    "sha256": "9bf5c8d7a6aab75bbc79a46c7b079c12c8112a42e0a2bda315c3679504dbbf0e",
    "official_verified": true,
    "status": "ok"
  },
  {
    "dataset": "plus",
    "path": "fiducial_points/ecgdeli/03000/03702_points_lead_V1.atr",
    "url": "https://physionet.org/files/ptb-xl-plus/1.0.1/fiducial_points/ecgdeli/03000/03702_points_lead_V1.atr",
    "bytes": 2304,
    "sha256": "09116ff5d9b41d567178ae7ea5bac2f77edd0f94473bde5485d3245078c14fa8",
    "official_verified": true,
    "status": "ok"
  },
  {
    "dataset": "plus",
    "path": "fiducial_points/ecgdeli/02000/02192_points_lead_V1.atr",
    "url": "https://physionet.org/files/ptb-xl-plus/1.0.1/fiducial_points/ecgdeli/02000/02192_points_lead_V1.atr",
    "bytes": 1686,
    "sha256": "4bae928d15839c89de9c2665bb3160dcb443788ac8a6309be0326544e7392d7e",
    "official_verified": true,
    "status": "ok"
  },
  {
    "dataset": "ptbxl",
    "path": "records500/02000/02192_hr.dat",
    "url": "https://physionet.org/files/ptb-xl/1.0.3/records500/02000/02192_hr.dat",
    "bytes": 120000,
    "sha256": "1601b46063a9f45160495bdf0b1b0f811ab1a15d5c947eaf39a3dcb2f5eb8b94",
    "official_verified": true,
    "status": "ok"
  },
  {
    "dataset": "ptbxl",
    "path": "records500/03000/03702_hr.dat",
    "url": "https://physionet.org/files/ptb-xl/1.0.3/records500/03000/03702_hr.dat",
    "bytes": 120000,
    "sha256": "60e12459ed6eefc94b96522c422658615c29afc635c9bd5c182423bf86a13289",
    "official_verified": true,
    "status": "ok"
  },
  {
    "dataset": "ptbxl",
    "path": "records500/12000/12631_hr.hea",
    "url": "https://physionet.org/files/ptb-xl/1.0.3/records500/12000/12631_hr.hea",
    "bytes": 600,
    "sha256": "25c37d252abb0a6239f2b66ae82f1edec9b3febddcacb6845f6e9751578cc421",
    "official_verified": true,
    "status": "ok"
  },
  {
    "dataset": "plus",
    "path": "fiducial_points/ecgdeli/12000/12631_points_lead_V6.atr",
    "url": "https://physionet.org/files/ptb-xl-plus/1.0.1/fiducial_points/ecgdeli/12000/12631_points_lead_V6.atr",
    "bytes": 2922,
    "sha256": "843468ecfa04ae886d370e14d1da09a8c0d04a257d690f9aa23fce7eec6fc51a",
    "official_verified": true,
    "status": "ok"
  },
  {
    "dataset": "ptbxl",
    "path": "records500/12000/12631_hr.dat",
    "url": "https://physionet.org/files/ptb-xl/1.0.3/records500/12000/12631_hr.dat",
    "bytes": 120000,
    "sha256": "6f809d5953b236b60a3ab00954adfc3a4294dc4f7966a46fc0b8d2830a45fb6c",
    "official_verified": true,
    "status": "ok"
  },
  {
    "dataset": "plus",
    "path": "fiducial_points/ecgdeli/09000/09744_points_lead_V6.atr",
    "url": "https://physionet.org/files/ptb-xl-plus/1.0.1/fiducial_points/ecgdeli/09000/09744_points_lead_V6.atr",
    "bytes": 2304,
    "sha256": "6ee6f7f89ef4e6f6c2f4e8d5f1424838d1b72877f8ce2bab2167960584252ada",
    "official_verified": true,
    "status": "ok"
  },
  {
    "dataset": "plus",
    "path": "fiducial_points/ecgdeli/12000/12631_points_lead_V1.atr",
    "url": "https://physionet.org/files/ptb-xl-plus/1.0.1/fiducial_points/ecgdeli/12000/12631_points_lead_V1.atr",
    "bytes": 2922,
    "sha256": "c00dd202aa627d75bde6efc37b0dee4d3a82e342e5bb52822927d62e27124be1",
    "official_verified": true,
    "status": "ok"
  },
  {
    "dataset": "plus",
    "path": "fiducial_points/ecgdeli/09000/09744_points_lead_V1.atr",
    "url": "https://physionet.org/files/ptb-xl-plus/1.0.1/fiducial_points/ecgdeli/09000/09744_points_lead_V1.atr",
    "bytes": 2304,
    "sha256": "1b05d2dabd774f9bf643df9ea05271a30ac7ac9834fdb15deaa8327bbb90235e",
    "official_verified": true,
    "status": "ok"
  },
  {
    "dataset": "ptbxl",
    "path": "records500/09000/09744_hr.dat",
    "url": "https://physionet.org/files/ptb-xl/1.0.3/records500/09000/09744_hr.dat",
    "bytes": 120000,
    "sha256": "518bb1e9bd288d645b7a1f8d2ff8eeb32a97d4c1319eeb8c3f23e122e9e8ee9a",
    "official_verified": true,
    "status": "ok"
  },
  {
    "dataset": "ptbxl",
    "path": "records500/01000/01753_hr.hea",
    "url": "https://physionet.org/files/ptb-xl/1.0.3/records500/01000/01753_hr.hea",
    "bytes": 603,
    "sha256": "a046c28697cf679b0e60910efedc5d5251102f53c0f9276e36d7cea8b32ee7e7",
    "official_verified": true,
    "status": "ok"
  },
  {
    "dataset": "ptbxl",
    "path": "records500/09000/09744_hr.hea",
    "url": "https://physionet.org/files/ptb-xl/1.0.3/records500/09000/09744_hr.hea",
    "bytes": 611,
    "sha256": "5dad18f2fa5206aeafcd5e707dc5aac6122c65398afe0f891714e740d344200c",
    "official_verified": true,
    "status": "ok"
  },
  {
    "dataset": "ptbxl",
    "path": "records500/17000/17021_hr.hea",
    "url": "https://physionet.org/files/ptb-xl/1.0.3/records500/17000/17021_hr.hea",
    "bytes": 602,
    "sha256": "f64ec00aa2c5c6eb8ebffa55dcb145624d27e9de0e2892ce097cf4ad41d21eaf",
    "official_verified": true,
    "status": "ok"
  },
  {
    "dataset": "plus",
    "path": "fiducial_points/ecgdeli/17000/17021_points_lead_V1.atr",
    "url": "https://physionet.org/files/ptb-xl-plus/1.0.1/fiducial_points/ecgdeli/17000/17021_points_lead_V1.atr",
    "bytes": 2510,
    "sha256": "518b7c1c3d3ebdaae80cf90d17b2b0f1830059c1551b41447a417394bd90f708",
    "official_verified": true,
    "status": "ok"
  },
  {
    "dataset": "plus",
    "path": "fiducial_points/ecgdeli/17000/17021_points_lead_V6.atr",
    "url": "https://physionet.org/files/ptb-xl-plus/1.0.1/fiducial_points/ecgdeli/17000/17021_points_lead_V6.atr",
    "bytes": 2510,
    "sha256": "98e2706e80eb9e53c385c304cb10b9c0390f18afc81c8e9cc6d517209ca92364",
    "official_verified": true,
    "status": "ok"
  },
  {
    "dataset": "ptbxl",
    "path": "records500/17000/17021_hr.dat",
    "url": "https://physionet.org/files/ptb-xl/1.0.3/records500/17000/17021_hr.dat",
    "bytes": 120000,
    "sha256": "f7c8c081fcac2dedd42314f2ea9296c2677984a15b154c71a4417b3d8ec4ac21",
    "official_verified": true,
    "status": "ok"
  },
  {
    "dataset": "plus",
    "path": "fiducial_points/ecgdeli/01000/01753_points_lead_V1.atr",
    "url": "https://physionet.org/files/ptb-xl-plus/1.0.1/fiducial_points/ecgdeli/01000/01753_points_lead_V1.atr",
    "bytes": 2098,
    "sha256": "7e57196485431d8d21c8b3b66a341733d31bcd6e5d0a2d1ff22e1f3f2d8e807c",
    "official_verified": true,
    "status": "ok"
  },
  {
    "dataset": "ptbxl",
    "path": "records500/19000/19424_hr.hea",
    "url": "https://physionet.org/files/ptb-xl/1.0.3/records500/19000/19424_hr.hea",
    "bytes": 602,
    "sha256": "e1a8d13c9d354749764e36346985bf3cfe4876a0932a92e94c1697cb751cce06",
    "official_verified": true,
    "status": "ok"
  },
  {
    "dataset": "plus",
    "path": "fiducial_points/ecgdeli/01000/01753_points_lead_V6.atr",
    "url": "https://physionet.org/files/ptb-xl-plus/1.0.1/fiducial_points/ecgdeli/01000/01753_points_lead_V6.atr",
    "bytes": 2098,
    "sha256": "803389c6accc02a3d53e097fdaa96ac7a648e1b63bf581564864ea01baca500e",
    "official_verified": true,
    "status": "ok"
  },
  {
    "dataset": "ptbxl",
    "path": "records500/05000/05170_hr.hea",
    "url": "https://physionet.org/files/ptb-xl/1.0.3/records500/05000/05170_hr.hea",
    "bytes": 606,
    "sha256": "29a2cd6358823e3dd56ad1d8f2b0fae946edfb4c33dca6f604013516ff0031be",
    "official_verified": true,
    "status": "ok"
  },
  {
    "dataset": "plus",
    "path": "fiducial_points/ecgdeli/19000/19424_points_lead_V6.atr",
    "url": "https://physionet.org/files/ptb-xl-plus/1.0.1/fiducial_points/ecgdeli/19000/19424_points_lead_V6.atr",
    "bytes": 1480,
    "sha256": "27f8cebff683994c4ba6e688d253435b081dc76463207073d3f905b83efc4320",
    "official_verified": true,
    "status": "ok"
  },
  {
    "dataset": "plus",
    "path": "fiducial_points/ecgdeli/19000/19424_points_lead_V1.atr",
    "url": "https://physionet.org/files/ptb-xl-plus/1.0.1/fiducial_points/ecgdeli/19000/19424_points_lead_V1.atr",
    "bytes": 1480,
    "sha256": "e10e8d6b88acd7b3e0de58ae3ea2b3523c52763f7d9cbd96a52d292e63e9bdfd",
    "official_verified": true,
    "status": "ok"
  },
  {
    "dataset": "ptbxl",
    "path": "records500/19000/19424_hr.dat",
    "url": "https://physionet.org/files/ptb-xl/1.0.3/records500/19000/19424_hr.dat",
    "bytes": 120000,
    "sha256": "cf7f8f86adcc40699aacd3a6cc5802685d5e61b9356e74d739dbf344c44104f4",
    "official_verified": true,
    "status": "ok"
  },
  {
    "dataset": "ptbxl",
    "path": "records500/02000/02119_hr.hea",
    "url": "https://physionet.org/files/ptb-xl/1.0.3/records500/02000/02119_hr.hea",
    "bytes": 608,
    "sha256": "75bae7528ba76bf9cf06c5f3b629455298290a184891b40d343b7d2370d2fe9d",
    "official_verified": true,
    "status": "ok"
  },
  {
    "dataset": "plus",
    "path": "fiducial_points/ecgdeli/05000/05170_points_lead_V6.atr",
    "url": "https://physionet.org/files/ptb-xl-plus/1.0.1/fiducial_points/ecgdeli/05000/05170_points_lead_V6.atr",
    "bytes": 1892,
    "sha256": "d02586e8ef6d5ac6feeaddbccc0a0aaef92bd726aea7da98c9501726323f4fb6",
    "official_verified": true,
    "status": "ok"
  },
  {
    "dataset": "ptbxl",
    "path": "records500/05000/05170_hr.dat",
    "url": "https://physionet.org/files/ptb-xl/1.0.3/records500/05000/05170_hr.dat",
    "bytes": 120000,
    "sha256": "5e13880c73ff93c93b2e271954ab70692b58dba60e09924c511c3acac3bd92b0",
    "official_verified": true,
    "status": "ok"
  },
  {
    "dataset": "plus",
    "path": "fiducial_points/ecgdeli/02000/02119_points_lead_V1.atr",
    "url": "https://physionet.org/files/ptb-xl-plus/1.0.1/fiducial_points/ecgdeli/02000/02119_points_lead_V1.atr",
    "bytes": 3128,
    "sha256": "3ac7949e00c7a5d84a2558266ac73d73228ac41cf8c9389e4f96e11ac423f676",
    "official_verified": true,
    "status": "ok"
  },
  {
    "dataset": "ptbxl",
    "path": "records500/01000/01753_hr.dat",
    "url": "https://physionet.org/files/ptb-xl/1.0.3/records500/01000/01753_hr.dat",
    "bytes": 120000,
    "sha256": "a76d1b0db0f2cd7f1c5b0a2762af12be5b68d492ad9b6cb7c903329010295d4b",
    "official_verified": true,
    "status": "ok"
  },
  {
    "dataset": "ptbxl",
    "path": "records500/02000/02119_hr.dat",
    "url": "https://physionet.org/files/ptb-xl/1.0.3/records500/02000/02119_hr.dat",
    "bytes": 120000,
    "sha256": "df9227d48fdcde0b8f119b630957b6e911e5880a61b277f4a4b2f44797452c47",
    "official_verified": true,
    "status": "ok"
  },
  {
    "dataset": "plus",
    "path": "fiducial_points/ecgdeli/05000/05170_points_lead_V1.atr",
    "url": "https://physionet.org/files/ptb-xl-plus/1.0.1/fiducial_points/ecgdeli/05000/05170_points_lead_V1.atr",
    "bytes": 1892,
    "sha256": "f31950cf3ac74a2a90f87f6db0a940b717704e0db6c97833ff73f411e020164a",
    "official_verified": true,
    "status": "ok"
  },
  {
    "dataset": "ptbxl",
    "path": "records500/02000/02921_hr.hea",
    "url": "https://physionet.org/files/ptb-xl/1.0.3/records500/02000/02921_hr.hea",
    "bytes": 604,
    "sha256": "b9c81017a66d5de0c40987c53807d3f69b862931019904ca2be89755bd2dec6a",
    "official_verified": true,
    "status": "ok"
  },
  {
    "dataset": "plus",
    "path": "fiducial_points/ecgdeli/02000/02921_points_lead_V1.atr",
    "url": "https://physionet.org/files/ptb-xl-plus/1.0.1/fiducial_points/ecgdeli/02000/02921_points_lead_V1.atr",
    "bytes": 2098,
    "sha256": "0f5f0bfc5d89a3446380a3f355a3d2a0327f33cda141410695ab8b06c09a7308",
    "official_verified": true,
    "status": "ok"
  },
  {
    "dataset": "plus",
    "path": "fiducial_points/ecgdeli/02000/02119_points_lead_V6.atr",
    "url": "https://physionet.org/files/ptb-xl-plus/1.0.1/fiducial_points/ecgdeli/02000/02119_points_lead_V6.atr",
    "bytes": 3128,
    "sha256": "fd7312992aca353d54157772e4b2f45441442b72a7638726ff079e4f9f840ca4",
    "official_verified": true,
    "status": "ok"
  },
  {
    "dataset": "ptbxl",
    "path": "records500/02000/02921_hr.dat",
    "url": "https://physionet.org/files/ptb-xl/1.0.3/records500/02000/02921_hr.dat",
    "bytes": 120000,
    "sha256": "3c3095b124fd1a23ec407faf314d9fb7a3d93be96de2935c0b14094932df064a",
    "official_verified": true,
    "status": "ok"
  },
  {
    "dataset": "plus",
    "path": "fiducial_points/ecgdeli/14000/14746_points_lead_V1.atr",
    "url": "https://physionet.org/files/ptb-xl-plus/1.0.1/fiducial_points/ecgdeli/14000/14746_points_lead_V1.atr",
    "bytes": 2510,
    "sha256": "175435d73863e9945fddc964aaec3478e8aa79d402794c135c48cb09f0c2b938",
    "official_verified": true,
    "status": "ok"
  },
  {
    "dataset": "ptbxl",
    "path": "records500/14000/14746_hr.hea",
    "url": "https://physionet.org/files/ptb-xl/1.0.3/records500/14000/14746_hr.hea",
    "bytes": 612,
    "sha256": "993106c9fdd07c987fdae6acefab3f89df674fdf109b9138659994beb953b62a",
    "official_verified": true,
    "status": "ok"
  },
  {
    "dataset": "ptbxl",
    "path": "records500/00000/00917_hr.hea",
    "url": "https://physionet.org/files/ptb-xl/1.0.3/records500/00000/00917_hr.hea",
    "bytes": 610,
    "sha256": "518981ed212edaf3cfcbfa0410d41ff367845cc8cf22548aeb665ef5552494dd",
    "official_verified": true,
    "status": "ok"
  },
  {
    "dataset": "plus",
    "path": "fiducial_points/ecgdeli/14000/14746_points_lead_V6.atr",
    "url": "https://physionet.org/files/ptb-xl-plus/1.0.1/fiducial_points/ecgdeli/14000/14746_points_lead_V6.atr",
    "bytes": 2510,
    "sha256": "4df89f899b780e7b9d40b549db9fad5ef562edce87e6b7baee856fbee1abba74",
    "official_verified": true,
    "status": "ok"
  },
  {
    "dataset": "plus",
    "path": "fiducial_points/ecgdeli/02000/02921_points_lead_V6.atr",
    "url": "https://physionet.org/files/ptb-xl-plus/1.0.1/fiducial_points/ecgdeli/02000/02921_points_lead_V6.atr",
    "bytes": 2098,
    "sha256": "e9ac33cefd0a9a3f78cf27c0f03a080c6c1f0fb5a6a6e6b30784d0d7d747c449",
    "official_verified": true,
    "status": "ok"
  },
  {
    "dataset": "plus",
    "path": "fiducial_points/ecgdeli/00000/00917_points_lead_V6.atr",
    "url": "https://physionet.org/files/ptb-xl-plus/1.0.1/fiducial_points/ecgdeli/00000/00917_points_lead_V6.atr",
    "bytes": 2716,
    "sha256": "0cc70d5c602e18638ea195aa690e353a08362cd0294c947665c1e46941a2e1c8",
    "official_verified": true,
    "status": "ok"
  },
  {
    "dataset": "ptbxl",
    "path": "records500/14000/14746_hr.dat",
    "url": "https://physionet.org/files/ptb-xl/1.0.3/records500/14000/14746_hr.dat",
    "bytes": 120000,
    "sha256": "9029a10a9a472453013f5124cdd7dd83e4b8563cbdac0854707c91229900f0da",
    "official_verified": true,
    "status": "ok"
  },
  {
    "dataset": "ptbxl",
    "path": "records500/04000/04410_hr.hea",
    "url": "https://physionet.org/files/ptb-xl/1.0.3/records500/04000/04410_hr.hea",
    "bytes": 610,
    "sha256": "19b3affc8895c7a82bb46817e85e92cb4bb83e4856759fb49cb1d981ce2b86fd",
    "official_verified": true,
    "status": "ok"
  },
  {
    "dataset": "plus",
    "path": "fiducial_points/ecgdeli/00000/00917_points_lead_V1.atr",
    "url": "https://physionet.org/files/ptb-xl-plus/1.0.1/fiducial_points/ecgdeli/00000/00917_points_lead_V1.atr",
    "bytes": 2716,
    "sha256": "c1f7dec6741210b8fa9e78f0c84da8bab42cc0115b2c0051b5ad38ee1ea269ed",
    "official_verified": true,
    "status": "ok"
  },
  {
    "dataset": "ptbxl",
    "path": "records500/00000/00917_hr.dat",
    "url": "https://physionet.org/files/ptb-xl/1.0.3/records500/00000/00917_hr.dat",
    "bytes": 120000,
    "sha256": "87623e2e69d8c9fb9e344a61939bec94d93ef485965f9f5296681a93d92d474e",
    "official_verified": true,
    "status": "ok"
  },
  {
    "dataset": "plus",
    "path": "fiducial_points/ecgdeli/04000/04410_points_lead_V1.atr",
    "url": "https://physionet.org/files/ptb-xl-plus/1.0.1/fiducial_points/ecgdeli/04000/04410_points_lead_V1.atr",
    "bytes": 2098,
    "sha256": "149ed7d2cfd9520a598787a91b6d4bf1826bb320c67845e440dd8718c0085d12",
    "official_verified": true,
    "status": "ok"
  },
  {
    "dataset": "ptbxl",
    "path": "records500/04000/04410_hr.dat",
    "url": "https://physionet.org/files/ptb-xl/1.0.3/records500/04000/04410_hr.dat",
    "bytes": 120000,
    "sha256": "62a80ab21554752cfa246b4cacc8aa854b1878a1d6817c99ad9675d1bfe0d826",
    "official_verified": true,
    "status": "ok"
  },
  {
    "dataset": "ptbxl",
    "path": "records500/14000/14177_hr.hea",
    "url": "https://physionet.org/files/ptb-xl/1.0.3/records500/14000/14177_hr.hea",
    "bytes": 606,
    "sha256": "669b145fda92ec74e5b269a3447f4cff3d9bf58c737ba985d9579c9e86aec0fd",
    "official_verified": true,
    "status": "ok"
  },
  {
    "dataset": "plus",
    "path": "fiducial_points/ecgdeli/14000/14177_points_lead_V1.atr",
    "url": "https://physionet.org/files/ptb-xl-plus/1.0.1/fiducial_points/ecgdeli/14000/14177_points_lead_V1.atr",
    "bytes": 2304,
    "sha256": "ee51db19a56540cfaf28bd422317726b3bd61aa4444c49ab005dab2965784239",
    "official_verified": true,
    "status": "ok"
  },
  {
    "dataset": "plus",
    "path": "fiducial_points/ecgdeli/14000/14177_points_lead_V6.atr",
    "url": "https://physionet.org/files/ptb-xl-plus/1.0.1/fiducial_points/ecgdeli/14000/14177_points_lead_V6.atr",
    "bytes": 2304,
    "sha256": "b829d7defc7bed4ce2efed08f908dffe55cbaec492d5169d9513c1b8a164e27b",
    "official_verified": true,
    "status": "ok"
  },
  {
    "dataset": "ptbxl",
    "path": "records500/13000/13812_hr.hea",
    "url": "https://physionet.org/files/ptb-xl/1.0.3/records500/13000/13812_hr.hea",
    "bytes": 608,
    "sha256": "3450960fe605d0a2b678c2e1d2aa035b7d84de18699459126ba56dc3b6a78502",
    "official_verified": true,
    "status": "ok"
  },
  {
    "dataset": "ptbxl",
    "path": "records500/14000/14177_hr.dat",
    "url": "https://physionet.org/files/ptb-xl/1.0.3/records500/14000/14177_hr.dat",
    "bytes": 120000,
    "sha256": "116150970a065c70773469c7ed47fc79b65eb3120aa622c430b5682631003a89",
    "official_verified": true,
    "status": "ok"
  },
  {
    "dataset": "plus",
    "path": "fiducial_points/ecgdeli/04000/04410_points_lead_V6.atr",
    "url": "https://physionet.org/files/ptb-xl-plus/1.0.1/fiducial_points/ecgdeli/04000/04410_points_lead_V6.atr",
    "bytes": 2098,
    "sha256": "670606d63d3058dd544e377e61f5f98a303c8d0b30a3b96d4e28d6e163deb994",
    "official_verified": true,
    "status": "ok"
  },
  {
    "dataset": "ptbxl",
    "path": "records500/13000/13812_hr.dat",
    "url": "https://physionet.org/files/ptb-xl/1.0.3/records500/13000/13812_hr.dat",
    "bytes": 120000,
    "sha256": "36a62c0fcf986f4ee0eb0ce641e7d492b9f8138a45ff7a58aa2e951e74d012e1",
    "official_verified": true,
    "status": "ok"
  },
  {
    "dataset": "plus",
    "path": "fiducial_points/ecgdeli/13000/13812_points_lead_V1.atr",
    "url": "https://physionet.org/files/ptb-xl-plus/1.0.1/fiducial_points/ecgdeli/13000/13812_points_lead_V1.atr",
    "bytes": 2098,
    "sha256": "bb638032bde034952ecc88482fdca3aaaee6e40e849f85ed37566955916d508c",
    "official_verified": true,
    "status": "ok"
  },
  {
    "dataset": "ptbxl",
    "path": "records500/16000/16908_hr.hea",
    "url": "https://physionet.org/files/ptb-xl/1.0.3/records500/16000/16908_hr.hea",
    "bytes": 608,
    "sha256": "1c4bcd847a775ec5b9ae15d169d3711c1752c15295cda7ca4f90010362ac9d85",
    "official_verified": true,
    "status": "ok"
  },
  {
    "dataset": "plus",
    "path": "fiducial_points/ecgdeli/13000/13812_points_lead_V6.atr",
    "url": "https://physionet.org/files/ptb-xl-plus/1.0.1/fiducial_points/ecgdeli/13000/13812_points_lead_V6.atr",
    "bytes": 2098,
    "sha256": "2f08f73227387cc2982e0a4bc759ddb24be54447c2fe592060d722ac9704042b",
    "official_verified": true,
    "status": "ok"
  },
  {
    "dataset": "plus",
    "path": "fiducial_points/ecgdeli/16000/16908_points_lead_V6.atr",
    "url": "https://physionet.org/files/ptb-xl-plus/1.0.1/fiducial_points/ecgdeli/16000/16908_points_lead_V6.atr",
    "bytes": 1686,
    "sha256": "35e65fb00bd0dcc47ce0ffbab2216150709ca8f1927d1428399ddc96385cb796",
    "official_verified": true,
    "status": "ok"
  },
  {
    "dataset": "plus",
    "path": "fiducial_points/ecgdeli/16000/16908_points_lead_V1.atr",
    "url": "https://physionet.org/files/ptb-xl-plus/1.0.1/fiducial_points/ecgdeli/16000/16908_points_lead_V1.atr",
    "bytes": 1686,
    "sha256": "d75ce228cd6166c26855eaacba0819e96ff12b311ef25912f2735758a095a1a5",
    "official_verified": true,
    "status": "ok"
  },
  {
    "dataset": "ptbxl",
    "path": "records500/00000/00405_hr.hea",
    "url": "https://physionet.org/files/ptb-xl/1.0.3/records500/00000/00405_hr.hea",
    "bytes": 611,
    "sha256": "e2a6fe08490ce4619dcbd1e089763d27c54789e5fb0e86d10925ce730484506d",
    "official_verified": true,
    "status": "ok"
  },
  {
    "dataset": "plus",
    "path": "fiducial_points/ecgdeli/00000/00405_points_lead_V1.atr",
    "url": "https://physionet.org/files/ptb-xl-plus/1.0.1/fiducial_points/ecgdeli/00000/00405_points_lead_V1.atr",
    "bytes": 2304,
    "sha256": "dbf16362953fcbccd80d07c1a3602690051993764f98b220f0fe13df77609ae9",
    "official_verified": true,
    "status": "ok"
  },
  {
    "dataset": "plus",
    "path": "fiducial_points/ecgdeli/00000/00405_points_lead_V6.atr",
    "url": "https://physionet.org/files/ptb-xl-plus/1.0.1/fiducial_points/ecgdeli/00000/00405_points_lead_V6.atr",
    "bytes": 2304,
    "sha256": "7c7d135f436806d522e58b79c9c273ffefb47b29066a8f6076e7fb07bc6f3f7c",
    "official_verified": true,
    "status": "ok"
  },
  {
    "dataset": "plus",
    "path": "fiducial_points/ecgdeli/04000/04873_points_lead_V1.atr",
    "url": "https://physionet.org/files/ptb-xl-plus/1.0.1/fiducial_points/ecgdeli/04000/04873_points_lead_V1.atr",
    "bytes": 3128,
    "sha256": "a261a1be79e057d6f9dc5afe35d1d2c6c5a3b78d29cdb70c0aa6cc5553e3e8c2",
    "official_verified": true,
    "status": "ok"
  },
  {
    "dataset": "ptbxl",
    "path": "records500/04000/04873_hr.hea",
    "url": "https://physionet.org/files/ptb-xl/1.0.3/records500/04000/04873_hr.hea",
    "bytes": 607,
    "sha256": "9c875f903f026b1506bb502fa86364818c7f37ddc706e01cd1ef283b73c4584b",
    "official_verified": true,
    "status": "ok"
  },
  {
    "dataset": "ptbxl",
    "path": "records500/19000/19251_hr.hea",
    "url": "https://physionet.org/files/ptb-xl/1.0.3/records500/19000/19251_hr.hea",
    "bytes": 600,
    "sha256": "c423d266aee263de0684c5576e22f602daa1a2719344dcc7ca298d0f001aa2bd",
    "official_verified": true,
    "status": "ok"
  },
  {
    "dataset": "ptbxl",
    "path": "records500/16000/16908_hr.dat",
    "url": "https://physionet.org/files/ptb-xl/1.0.3/records500/16000/16908_hr.dat",
    "bytes": 120000,
    "sha256": "34ac1d1c1048efe240168b91716e3a4bcf013095c16efb33f54e6e3c15856bf5",
    "official_verified": true,
    "status": "ok"
  },
  {
    "dataset": "ptbxl",
    "path": "records500/00000/00405_hr.dat",
    "url": "https://physionet.org/files/ptb-xl/1.0.3/records500/00000/00405_hr.dat",
    "bytes": 120000,
    "sha256": "4770d1003a6f4018b94dde789d1dcbdfa7f8ce7dc3c22a8e2a9fc959f18c0a2f",
    "official_verified": true,
    "status": "ok"
  },
  {
    "dataset": "ptbxl",
    "path": "records500/04000/04873_hr.dat",
    "url": "https://physionet.org/files/ptb-xl/1.0.3/records500/04000/04873_hr.dat",
    "bytes": 120000,
    "sha256": "a236aba13b6bce7dee94ca50e631e8f7467dc675fa06b12809d532e51e596764",
    "official_verified": true,
    "status": "ok"
  },
  {
    "dataset": "ptbxl",
    "path": "records500/19000/19251_hr.dat",
    "url": "https://physionet.org/files/ptb-xl/1.0.3/records500/19000/19251_hr.dat",
    "bytes": 120000,
    "sha256": "04fd25dfc901ca414d7231ce0219cf8e90e49722730011c864147b919b44b4c3",
    "official_verified": true,
    "status": "ok"
  },
  {
    "dataset": "plus",
    "path": "fiducial_points/ecgdeli/00000/00117_points_lead_V1.atr",
    "url": "https://physionet.org/files/ptb-xl-plus/1.0.1/fiducial_points/ecgdeli/00000/00117_points_lead_V1.atr",
    "bytes": 2922,
    "sha256": "a2851dfa6af75af3a7a2e4e76221362a4440b23d24e0eb6621de22d537040205",
    "official_verified": true,
    "status": "ok"
  },
  {
    "dataset": "ptbxl",
    "path": "records500/00000/00117_hr.hea",
    "url": "https://physionet.org/files/ptb-xl/1.0.3/records500/00000/00117_hr.hea",
    "bytes": 608,
    "sha256": "3e5a7a94d9b2e7fd943339242b8d36c02bcee370343456ced554dd02b5a64283",
    "official_verified": true,
    "status": "ok"
  },
  {
    "dataset": "plus",
    "path": "fiducial_points/ecgdeli/19000/19251_points_lead_V1.atr",
    "url": "https://physionet.org/files/ptb-xl-plus/1.0.1/fiducial_points/ecgdeli/19000/19251_points_lead_V1.atr",
    "bytes": 2304,
    "sha256": "05fcdde6c4113a2c7ea50a737afc40e499664e6adfe3c2339c09c8087fc66efb",
    "official_verified": true,
    "status": "ok"
  },
  {
    "dataset": "plus",
    "path": "fiducial_points/ecgdeli/19000/19251_points_lead_V6.atr",
    "url": "https://physionet.org/files/ptb-xl-plus/1.0.1/fiducial_points/ecgdeli/19000/19251_points_lead_V6.atr",
    "bytes": 2304,
    "sha256": "df044b2f29d4054f46c9ad15717f6e1bae49bedd3d9cff34595dd9cfac315cfb",
    "official_verified": true,
    "status": "ok"
  },
  {
    "dataset": "plus",
    "path": "fiducial_points/ecgdeli/04000/04873_points_lead_V6.atr",
    "url": "https://physionet.org/files/ptb-xl-plus/1.0.1/fiducial_points/ecgdeli/04000/04873_points_lead_V6.atr",
    "bytes": 3128,
    "sha256": "29ae1854f0a9ea1fe183af75e21c46b4ae7cd320d590f0433e381179a56d2bb1",
    "official_verified": true,
    "status": "ok"
  },
  {
    "dataset": "ptbxl",
    "path": "records500/15000/15074_hr.hea",
    "url": "https://physionet.org/files/ptb-xl/1.0.3/records500/15000/15074_hr.hea",
    "bytes": 610,
    "sha256": "5d563f8eaf32ec5f17bb57cc256ffd470846e14357e6fcd56681065fd9da91d4",
    "official_verified": true,
    "status": "ok"
  },
  {
    "dataset": "plus",
    "path": "fiducial_points/ecgdeli/00000/00117_points_lead_V6.atr",
    "url": "https://physionet.org/files/ptb-xl-plus/1.0.1/fiducial_points/ecgdeli/00000/00117_points_lead_V6.atr",
    "bytes": 2922,
    "sha256": "9e78b602d92f7e9599a56e7fc7600889915794c41daed253d02debf70e29064b",
    "official_verified": true,
    "status": "ok"
  },
  {
    "dataset": "ptbxl",
    "path": "records500/00000/00117_hr.dat",
    "url": "https://physionet.org/files/ptb-xl/1.0.3/records500/00000/00117_hr.dat",
    "bytes": 120000,
    "sha256": "7f3d3df09bbea79a396a99e207e99b2bd25281d2f3aa0cf2f88bb04940110a6a",
    "official_verified": true,
    "status": "ok"
  },
  {
    "dataset": "ptbxl",
    "path": "records500/08000/08261_hr.hea",
    "url": "https://physionet.org/files/ptb-xl/1.0.3/records500/08000/08261_hr.hea",
    "bytes": 609,
    "sha256": "71833266d71162d3149cca09377007624431e197803495087c4a9af143a22c7d",
    "official_verified": true,
    "status": "ok"
  },
  {
    "dataset": "plus",
    "path": "fiducial_points/ecgdeli/15000/15074_points_lead_V6.atr",
    "url": "https://physionet.org/files/ptb-xl-plus/1.0.1/fiducial_points/ecgdeli/15000/15074_points_lead_V6.atr",
    "bytes": 2304,
    "sha256": "de1f8993f50137aea16e96e0ba64a507501559367ba915e56627f90b0ea7a5dd",
    "official_verified": true,
    "status": "ok"
  },
  {
    "dataset": "plus",
    "path": "fiducial_points/ecgdeli/08000/08261_points_lead_V1.atr",
    "url": "https://physionet.org/files/ptb-xl-plus/1.0.1/fiducial_points/ecgdeli/08000/08261_points_lead_V1.atr",
    "bytes": 2510,
    "sha256": "eb84e9e9873fe59955c6f73790cce4170d7de9d37becbced9b4a59525b328e93",
    "official_verified": true,
    "status": "ok"
  },
  {
    "dataset": "ptbxl",
    "path": "records500/15000/15074_hr.dat",
    "url": "https://physionet.org/files/ptb-xl/1.0.3/records500/15000/15074_hr.dat",
    "bytes": 120000,
    "sha256": "a1cd11b24d05d180c41182cec2d7400702a80b1e335f9968af79763caf9c1eb2",
    "official_verified": true,
    "status": "ok"
  },
  {
    "dataset": "ptbxl",
    "path": "records500/06000/06962_hr.hea",
    "url": "https://physionet.org/files/ptb-xl/1.0.3/records500/06000/06962_hr.hea",
    "bytes": 609,
    "sha256": "112454a4d0697469156765ebb0cc4a4d9d0b6d28a8fee8a1d7798686744ee66a",
    "official_verified": true,
    "status": "ok"
  },
  {
    "dataset": "plus",
    "path": "fiducial_points/ecgdeli/08000/08261_points_lead_V6.atr",
    "url": "https://physionet.org/files/ptb-xl-plus/1.0.1/fiducial_points/ecgdeli/08000/08261_points_lead_V6.atr",
    "bytes": 2510,
    "sha256": "f00ec72ebdc272b677ed4af930fc89d111338b68a7fd5a6361449aca0d28db90",
    "official_verified": true,
    "status": "ok"
  },
  {
    "dataset": "plus",
    "path": "fiducial_points/ecgdeli/15000/15074_points_lead_V1.atr",
    "url": "https://physionet.org/files/ptb-xl-plus/1.0.1/fiducial_points/ecgdeli/15000/15074_points_lead_V1.atr",
    "bytes": 2304,
    "sha256": "0216b7ad418910528468bfa1eb51104bfbabdfb05c8e8d038cc3767e5a59a831",
    "official_verified": true,
    "status": "ok"
  },
  {
    "dataset": "plus",
    "path": "fiducial_points/ecgdeli/06000/06962_points_lead_V1.atr",
    "url": "https://physionet.org/files/ptb-xl-plus/1.0.1/fiducial_points/ecgdeli/06000/06962_points_lead_V1.atr",
    "bytes": 2716,
    "sha256": "10608a71b5c20f0bff94bfe7896930db556d887bd99f466224e2f59ea6f40162",
    "official_verified": true,
    "status": "ok"
  },
  {
    "dataset": "ptbxl",
    "path": "records500/08000/08261_hr.dat",
    "url": "https://physionet.org/files/ptb-xl/1.0.3/records500/08000/08261_hr.dat",
    "bytes": 120000,
    "sha256": "ea6e41b6a189737adfe7cb4956621258cf77e8a00ee4ed8047b0e851c6a2b0bb",
    "official_verified": true,
    "status": "ok"
  },
  {
    "dataset": "ptbxl",
    "path": "records500/18000/18172_hr.hea",
    "url": "https://physionet.org/files/ptb-xl/1.0.3/records500/18000/18172_hr.hea",
    "bytes": 604,
    "sha256": "df6291068173de99123437984ebe5006cad6c7e0b7af94be9b8ba89f0c8bae3b",
    "official_verified": true,
    "status": "ok"
  },
  {
    "dataset": "plus",
    "path": "fiducial_points/ecgdeli/06000/06962_points_lead_V6.atr",
    "url": "https://physionet.org/files/ptb-xl-plus/1.0.1/fiducial_points/ecgdeli/06000/06962_points_lead_V6.atr",
    "bytes": 2716,
    "sha256": "084b6516941fc9332c7fabbf9375019c3fb0e439f32169f45b9f7c7aec6b5e75",
    "official_verified": true,
    "status": "ok"
  },
  {
    "dataset": "ptbxl",
    "path": "records500/17000/17641_hr.hea",
    "url": "https://physionet.org/files/ptb-xl/1.0.3/records500/17000/17641_hr.hea",
    "bytes": 605,
    "sha256": "75bc9a27d86b662aaef52e63f2e39a7eea9b3699abdd4491ea7a3158638faded",
    "official_verified": true,
    "status": "ok"
  },
  {
    "dataset": "ptbxl",
    "path": "records500/06000/06962_hr.dat",
    "url": "https://physionet.org/files/ptb-xl/1.0.3/records500/06000/06962_hr.dat",
    "bytes": 120000,
    "sha256": "d8b4e3178349fa47346a407e39aff6449cf9ec01815513e3be54743297e6ab53",
    "official_verified": true,
    "status": "ok"
  },
  {
    "dataset": "plus",
    "path": "fiducial_points/ecgdeli/18000/18172_points_lead_V6.atr",
    "url": "https://physionet.org/files/ptb-xl-plus/1.0.1/fiducial_points/ecgdeli/18000/18172_points_lead_V6.atr",
    "bytes": 2922,
    "sha256": "18ef8e28218b536b48aaa7cf6d518a1da7e3881cb4ad31946f3c0ed3af4c52e6",
    "official_verified": true,
    "status": "ok"
  },
  {
    "dataset": "plus",
    "path": "fiducial_points/ecgdeli/18000/18172_points_lead_V1.atr",
    "url": "https://physionet.org/files/ptb-xl-plus/1.0.1/fiducial_points/ecgdeli/18000/18172_points_lead_V1.atr",
    "bytes": 2922,
    "sha256": "46016b2dd2883e2b75e4e44f40eb7f125d36e3ed41442f98064633518056cc5c",
    "official_verified": true,
    "status": "ok"
  },
  {
    "dataset": "ptbxl",
    "path": "records500/17000/17641_hr.dat",
    "url": "https://physionet.org/files/ptb-xl/1.0.3/records500/17000/17641_hr.dat",
    "bytes": 120000,
    "sha256": "451d4f4ef0cb3ad27dbb32099316c2ac7cde19dbdb3d9a0d857dcf9013bdc182",
    "official_verified": true,
    "status": "ok"
  },
  {
    "dataset": "ptbxl",
    "path": "records500/18000/18172_hr.dat",
    "url": "https://physionet.org/files/ptb-xl/1.0.3/records500/18000/18172_hr.dat",
    "bytes": 120000,
    "sha256": "41ebfd5bacca4d2bcce6960106eb5afc8948809d58cfe69f770c5afe47d43202",
    "official_verified": true,
    "status": "ok"
  },
  {
    "dataset": "plus",
    "path": "fiducial_points/ecgdeli/17000/17641_points_lead_V1.atr",
    "url": "https://physionet.org/files/ptb-xl-plus/1.0.1/fiducial_points/ecgdeli/17000/17641_points_lead_V1.atr",
    "bytes": 3334,
    "sha256": "c904e530b42ad838b760cc3ce8c3207dba36ee1b5ee01bb0c460b6778dc5c3aa",
    "official_verified": true,
    "status": "ok"
  },
  {
    "dataset": "ptbxl",
    "path": "records500/02000/02791_hr.hea",
    "url": "https://physionet.org/files/ptb-xl/1.0.3/records500/02000/02791_hr.hea",
    "bytes": 601,
    "sha256": "74f084448df1a72be3e2360030c5f15318131734bec16852a5527a60469bf616",
    "official_verified": true,
    "status": "ok"
  },
  {
    "dataset": "plus",
    "path": "fiducial_points/ecgdeli/15000/15874_points_lead_V1.atr",
    "url": "https://physionet.org/files/ptb-xl-plus/1.0.1/fiducial_points/ecgdeli/15000/15874_points_lead_V1.atr",
    "bytes": 2510,
    "sha256": "619b9baf3be1dce6e026251dfa065272d9d6aa47b5c8de26138281ff66d8cec4",
    "official_verified": true,
    "status": "ok"
  },
  {
    "dataset": "plus",
    "path": "fiducial_points/ecgdeli/02000/02791_points_lead_V1.atr",
    "url": "https://physionet.org/files/ptb-xl-plus/1.0.1/fiducial_points/ecgdeli/02000/02791_points_lead_V1.atr",
    "bytes": 2510,
    "sha256": "07291fa613a4a1af5004f894bc21d8d4a3922bffc61fec39960d224f5bccc428",
    "official_verified": true,
    "status": "ok"
  },
  {
    "dataset": "plus",
    "path": "fiducial_points/ecgdeli/02000/02791_points_lead_V6.atr",
    "url": "https://physionet.org/files/ptb-xl-plus/1.0.1/fiducial_points/ecgdeli/02000/02791_points_lead_V6.atr",
    "bytes": 2510,
    "sha256": "1dd515b87603d6bf8a12ae910f9a40ab9caec2c8c65dcd952041de0aa1ad9bbe",
    "official_verified": true,
    "status": "ok"
  },
  {
    "dataset": "plus",
    "path": "fiducial_points/ecgdeli/17000/17641_points_lead_V6.atr",
    "url": "https://physionet.org/files/ptb-xl-plus/1.0.1/fiducial_points/ecgdeli/17000/17641_points_lead_V6.atr",
    "bytes": 3334,
    "sha256": "4a121f4ff87f1076e37ffcb07f67c28467a2c56ebe13f9c682f259ea9a753432",
    "official_verified": true,
    "status": "ok"
  },
  {
    "dataset": "ptbxl",
    "path": "records500/02000/02791_hr.dat",
    "url": "https://physionet.org/files/ptb-xl/1.0.3/records500/02000/02791_hr.dat",
    "bytes": 120000,
    "sha256": "4b4d47098a2ddf0e41929f328c39ef5982c9fb6faa35103ba1a26f05fe768253",
    "official_verified": true,
    "status": "ok"
  },
  {
    "dataset": "ptbxl",
    "path": "records500/15000/15874_hr.hea",
    "url": "https://physionet.org/files/ptb-xl/1.0.3/records500/15000/15874_hr.hea",
    "bytes": 613,
    "sha256": "7624da5dfc51277a0f53fa84677b1285c56796f5b720736679d633d87bf39d0b",
    "official_verified": true,
    "status": "ok"
  },
  {
    "dataset": "plus",
    "path": "fiducial_points/ecgdeli/15000/15874_points_lead_V6.atr",
    "url": "https://physionet.org/files/ptb-xl-plus/1.0.1/fiducial_points/ecgdeli/15000/15874_points_lead_V6.atr",
    "bytes": 2510,
    "sha256": "951d13429c84dcb9f2959b4edd9062c303aa371b9dfbb27ca2d748eb524139b4",
    "official_verified": true,
    "status": "ok"
  },
  {
    "dataset": "ptbxl",
    "path": "records500/19000/19353_hr.hea",
    "url": "https://physionet.org/files/ptb-xl/1.0.3/records500/19000/19353_hr.hea",
    "bytes": 605,
    "sha256": "f64a79bf1d20f6b94c8b6e2383fbebc2095fe20c2ccb9d9d4c7b337f792b8b4c",
    "official_verified": true,
    "status": "ok"
  },
  {
    "dataset": "ptbxl",
    "path": "records500/15000/15874_hr.dat",
    "url": "https://physionet.org/files/ptb-xl/1.0.3/records500/15000/15874_hr.dat",
    "bytes": 120000,
    "sha256": "8177019ceb7ede782fcd35f8b9de47b961fa01d23e51d27fa50e0346ab42cb11",
    "official_verified": true,
    "status": "ok"
  },
  {
    "dataset": "ptbxl",
    "path": "records500/09000/09952_hr.hea",
    "url": "https://physionet.org/files/ptb-xl/1.0.3/records500/09000/09952_hr.hea",
    "bytes": 601,
    "sha256": "dfcbda9278c9f89dca25cfea63f131b56a13bd0e6aa62cecf14a3901cf9cf512",
    "official_verified": true,
    "status": "ok"
  },
  {
    "dataset": "plus",
    "path": "fiducial_points/ecgdeli/09000/09952_points_lead_V6.atr",
    "url": "https://physionet.org/files/ptb-xl-plus/1.0.1/fiducial_points/ecgdeli/09000/09952_points_lead_V6.atr",
    "bytes": 1892,
    "sha256": "833f1299e01abba1a6139734e734ca0034ccd84ec8dfe29f34941b12fab37edf",
    "official_verified": true,
    "status": "ok"
  },
  {
    "dataset": "ptbxl",
    "path": "records500/09000/09952_hr.dat",
    "url": "https://physionet.org/files/ptb-xl/1.0.3/records500/09000/09952_hr.dat",
    "bytes": 120000,
    "sha256": "45567cb5dcec8170362b1f5cf4bbd9643edf861bb50c7da938040e6690d9dde3",
    "official_verified": true,
    "status": "ok"
  },
  {
    "dataset": "plus",
    "path": "fiducial_points/ecgdeli/09000/09952_points_lead_V1.atr",
    "url": "https://physionet.org/files/ptb-xl-plus/1.0.1/fiducial_points/ecgdeli/09000/09952_points_lead_V1.atr",
    "bytes": 1892,
    "sha256": "a6606ba139a01757f5daa857623b401e40fd899576e8d93b20c6065468f17f4a",
    "official_verified": true,
    "status": "ok"
  },
  {
    "dataset": "ptbxl",
    "path": "records500/19000/19353_hr.dat",
    "url": "https://physionet.org/files/ptb-xl/1.0.3/records500/19000/19353_hr.dat",
    "bytes": 120000,
    "sha256": "084013192b9392f1432c365623ad5093a5caf89646bae4a4f08eb0d96f67d39c",
    "official_verified": true,
    "status": "ok"
  },
  {
    "dataset": "ptbxl",
    "path": "records500/17000/17918_hr.hea",
    "url": "https://physionet.org/files/ptb-xl/1.0.3/records500/17000/17918_hr.hea",
    "bytes": 610,
    "sha256": "ef112eb8890ad1fed465341def05430b9b7cb255f1661f091c9d300d1e020b28",
    "official_verified": true,
    "status": "ok"
  },
  {
    "dataset": "plus",
    "path": "fiducial_points/ecgdeli/19000/19353_points_lead_V1.atr",
    "url": "https://physionet.org/files/ptb-xl-plus/1.0.1/fiducial_points/ecgdeli/19000/19353_points_lead_V1.atr",
    "bytes": 3128,
    "sha256": "70458a9c8158c85c05cb6aa7a568746a1244b5bee6e73f10f2dfb14843409a6a",
    "official_verified": true,
    "status": "ok"
  },
  {
    "dataset": "plus",
    "path": "fiducial_points/ecgdeli/17000/17918_points_lead_V1.atr",
    "url": "https://physionet.org/files/ptb-xl-plus/1.0.1/fiducial_points/ecgdeli/17000/17918_points_lead_V1.atr",
    "bytes": 1892,
    "sha256": "f8a9d4a37a0b659145e84ab9649fae57920aec53b30b3d5d236a5c18e2903d2b",
    "official_verified": true,
    "status": "ok"
  },
  {
    "dataset": "ptbxl",
    "path": "records500/17000/17921_hr.hea",
    "url": "https://physionet.org/files/ptb-xl/1.0.3/records500/17000/17921_hr.hea",
    "bytes": 610,
    "sha256": "09c1b64923374f804bf9d19a53ca3f8d20b2a2c3d0cc3b3b65d2d84c636c1d2c",
    "official_verified": true,
    "status": "ok"
  },
  {
    "dataset": "plus",
    "path": "fiducial_points/ecgdeli/19000/19353_points_lead_V6.atr",
    "url": "https://physionet.org/files/ptb-xl-plus/1.0.1/fiducial_points/ecgdeli/19000/19353_points_lead_V6.atr",
    "bytes": 3128,
    "sha256": "416fb7f8a09d1d3ca1e4d221aee49f7c448a8d65456029a4ac40eade724cbf8b",
    "official_verified": true,
    "status": "ok"
  },
  {
    "dataset": "plus",
    "path": "fiducial_points/ecgdeli/17000/17918_points_lead_V6.atr",
    "url": "https://physionet.org/files/ptb-xl-plus/1.0.1/fiducial_points/ecgdeli/17000/17918_points_lead_V6.atr",
    "bytes": 1892,
    "sha256": "d45c95abbaf77d5ac269310dabbaa81207be977b149f588c1cd613a49cd5467b",
    "official_verified": true,
    "status": "ok"
  },
  {
    "dataset": "ptbxl",
    "path": "records500/17000/17918_hr.dat",
    "url": "https://physionet.org/files/ptb-xl/1.0.3/records500/17000/17918_hr.dat",
    "bytes": 120000,
    "sha256": "a28c9d122f1965adeaeb1b37ea031cb8602b709e944122c9acced8e59611ddcb",
    "official_verified": true,
    "status": "ok"
  },
  {
    "dataset": "plus",
    "path": "fiducial_points/ecgdeli/17000/17921_points_lead_V1.atr",
    "url": "https://physionet.org/files/ptb-xl-plus/1.0.1/fiducial_points/ecgdeli/17000/17921_points_lead_V1.atr",
    "bytes": 3746,
    "sha256": "c5083470ed5ed14c18e9d345ac9f6d7a553a943da0ecfe9b726f05cee0fb01a2",
    "official_verified": true,
    "status": "ok"
  },
  {
    "dataset": "plus",
    "path": "fiducial_points/ecgdeli/18000/18676_points_lead_V6.atr",
    "url": "https://physionet.org/files/ptb-xl-plus/1.0.1/fiducial_points/ecgdeli/18000/18676_points_lead_V6.atr",
    "bytes": 2716,
    "sha256": "610b20a7c14801f6762bc550cb76defb7f4dcb7c41aa9dd2b762c6452cdf65d9",
    "official_verified": true,
    "status": "ok"
  },
  {
    "dataset": "ptbxl",
    "path": "records500/17000/17921_hr.dat",
    "url": "https://physionet.org/files/ptb-xl/1.0.3/records500/17000/17921_hr.dat",
    "bytes": 120000,
    "sha256": "3e17f78b5dd2df0e5e7d049686f7fd94f884da69fb0dfde90f6ad16b3183c98e",
    "official_verified": true,
    "status": "ok"
  },
  {
    "dataset": "plus",
    "path": "fiducial_points/ecgdeli/17000/17921_points_lead_V6.atr",
    "url": "https://physionet.org/files/ptb-xl-plus/1.0.1/fiducial_points/ecgdeli/17000/17921_points_lead_V6.atr",
    "bytes": 3746,
    "sha256": "f23efaec772cdef5b90b8a9b0dccbb64c61e9962f7c8181d639ad45254b65663",
    "official_verified": true,
    "status": "ok"
  },
  {
    "dataset": "plus",
    "path": "fiducial_points/ecgdeli/18000/18676_points_lead_V1.atr",
    "url": "https://physionet.org/files/ptb-xl-plus/1.0.1/fiducial_points/ecgdeli/18000/18676_points_lead_V1.atr",
    "bytes": 2716,
    "sha256": "00aa2396c1f7f2be10bab34a7f6832d01dbf477798fc7bf4ee409513bb3ee515",
    "official_verified": true,
    "status": "ok"
  },
  {
    "dataset": "ptbxl",
    "path": "records500/18000/18676_hr.hea",
    "url": "https://physionet.org/files/ptb-xl/1.0.3/records500/18000/18676_hr.hea",
    "bytes": 611,
    "sha256": "034bf36768e8b4b935c48319bdf1a334bb5984907c07d2169d196bafcc760073",
    "official_verified": true,
    "status": "ok"
  },
  {
    "dataset": "plus",
    "path": "fiducial_points/ecgdeli/00000/00559_points_lead_V1.atr",
    "url": "https://physionet.org/files/ptb-xl-plus/1.0.1/fiducial_points/ecgdeli/00000/00559_points_lead_V1.atr",
    "bytes": 2098,
    "sha256": "129459f942188c470b1b29e8f654b99d5252bb590b068d71ae71d2cdb665cf34",
    "official_verified": true,
    "status": "ok"
  },
  {
    "dataset": "ptbxl",
    "path": "records500/00000/00559_hr.hea",
    "url": "https://physionet.org/files/ptb-xl/1.0.3/records500/00000/00559_hr.hea",
    "bytes": 608,
    "sha256": "410a1d5f7f1ec200c02602985da210e7eacb55a9960e24855d8f461c9136600d",
    "official_verified": true,
    "status": "ok"
  },
  {
    "dataset": "ptbxl",
    "path": "records500/18000/18676_hr.dat",
    "url": "https://physionet.org/files/ptb-xl/1.0.3/records500/18000/18676_hr.dat",
    "bytes": 120000,
    "sha256": "6e943bd7cf849e09980eebed1af0171575ddefa98860a22ccf74e13f66f36724",
    "official_verified": true,
    "status": "ok"
  },
  {
    "dataset": "plus",
    "path": "fiducial_points/ecgdeli/00000/00559_points_lead_V6.atr",
    "url": "https://physionet.org/files/ptb-xl-plus/1.0.1/fiducial_points/ecgdeli/00000/00559_points_lead_V6.atr",
    "bytes": 2098,
    "sha256": "dce86ac895914e6e794b53836e4a8f9ae80930cb02738f68380b95723ce74e59",
    "official_verified": true,
    "status": "ok"
  },
  {
    "dataset": "plus",
    "path": "fiducial_points/ecgdeli/16000/16735_points_lead_V1.atr",
    "url": "https://physionet.org/files/ptb-xl-plus/1.0.1/fiducial_points/ecgdeli/16000/16735_points_lead_V1.atr",
    "bytes": 1686,
    "sha256": "66a7846e3908ab3fbce8e253af65886558ce0353d852e93ace17395a2d8a587c",
    "official_verified": true,
    "status": "ok"
  },
  {
    "dataset": "ptbxl",
    "path": "records500/16000/16735_hr.hea",
    "url": "https://physionet.org/files/ptb-xl/1.0.3/records500/16000/16735_hr.hea",
    "bytes": 603,
    "sha256": "380d6f8d09cca60b298b86b02d6a35cd217c76a0a9ad93e897d4e2ee3ed2c958",
    "official_verified": true,
    "status": "ok"
  },
  {
    "dataset": "plus",
    "path": "fiducial_points/ecgdeli/16000/16735_points_lead_V6.atr",
    "url": "https://physionet.org/files/ptb-xl-plus/1.0.1/fiducial_points/ecgdeli/16000/16735_points_lead_V6.atr",
    "bytes": 1686,
    "sha256": "a6b05d175602ea782f25d2402efc25c340b3ae4a458ecee7c2161d5d18b811f7",
    "official_verified": true,
    "status": "ok"
  },
  {
    "dataset": "plus",
    "path": "fiducial_points/ecgdeli/00000/00440_points_lead_V6.atr",
    "url": "https://physionet.org/files/ptb-xl-plus/1.0.1/fiducial_points/ecgdeli/00000/00440_points_lead_V6.atr",
    "bytes": 2716,
    "sha256": "f046386ccc363d705b13989b8d40214214d0df5a02dbe43586a85ec3fbe455bf",
    "official_verified": true,
    "status": "ok"
  },
  {
    "dataset": "ptbxl",
    "path": "records500/05000/05977_hr.hea",
    "url": "https://physionet.org/files/ptb-xl/1.0.3/records500/05000/05977_hr.hea",
    "bytes": 607,
    "sha256": "47768d1451c325bcb9f53b12951f243781627c2c3998f9b1f8f2247277df0b4f",
    "official_verified": true,
    "status": "ok"
  },
  {
    "dataset": "ptbxl",
    "path": "records500/00000/00440_hr.hea",
    "url": "https://physionet.org/files/ptb-xl/1.0.3/records500/00000/00440_hr.hea",
    "bytes": 593,
    "sha256": "d731917d07c463777baa59d5efc2d0d9a7d3f7ff44b1a7162368d545d77db19c",
    "official_verified": true,
    "status": "ok"
  },
  {
    "dataset": "ptbxl",
    "path": "records500/00000/00559_hr.dat",
    "url": "https://physionet.org/files/ptb-xl/1.0.3/records500/00000/00559_hr.dat",
    "bytes": 120000,
    "sha256": "04d24e560f5bfa612a5f7ac82fe15f2f32eb0c117c885fa0923d74962f074499",
    "official_verified": true,
    "status": "ok"
  },
  {
    "dataset": "ptbxl",
    "path": "records500/16000/16735_hr.dat",
    "url": "https://physionet.org/files/ptb-xl/1.0.3/records500/16000/16735_hr.dat",
    "bytes": 120000,
    "sha256": "255967c128b0d98d96669e6544748dffec9c66f962f25fa8fac6dd9048fc54db",
    "official_verified": true,
    "status": "ok"
  },
  {
    "dataset": "plus",
    "path": "fiducial_points/ecgdeli/00000/00440_points_lead_V1.atr",
    "url": "https://physionet.org/files/ptb-xl-plus/1.0.1/fiducial_points/ecgdeli/00000/00440_points_lead_V1.atr",
    "bytes": 2716,
    "sha256": "0013236a116657ae62159d62a85c732a9a556d7f95de7cc5357d05d161ed3d86",
    "official_verified": true,
    "status": "ok"
  },
  {
    "dataset": "ptbxl",
    "path": "records500/00000/00440_hr.dat",
    "url": "https://physionet.org/files/ptb-xl/1.0.3/records500/00000/00440_hr.dat",
    "bytes": 120000,
    "sha256": "846bbd3daf868d41806925e26f52efa17b06d0756c9d12a5e457b49d70c0c5eb",
    "official_verified": true,
    "status": "ok"
  },
  {
    "dataset": "plus",
    "path": "fiducial_points/ecgdeli/05000/05977_points_lead_V1.atr",
    "url": "https://physionet.org/files/ptb-xl-plus/1.0.1/fiducial_points/ecgdeli/05000/05977_points_lead_V1.atr",
    "bytes": 2098,
    "sha256": "31fe4d298d11565a65c3aecd0423262ab2c7e80cba0c0be4916735327785aed9",
    "official_verified": true,
    "status": "ok"
  },
  {
    "dataset": "ptbxl",
    "path": "records500/08000/08277_hr.hea",
    "url": "https://physionet.org/files/ptb-xl/1.0.3/records500/08000/08277_hr.hea",
    "bytes": 608,
    "sha256": "12b541d96c87323f8f5b422be95de94d22a4f0bc86c24f1fefd476ebb43a1e45",
    "official_verified": true,
    "status": "ok"
  },
  {
    "dataset": "plus",
    "path": "fiducial_points/ecgdeli/05000/05977_points_lead_V6.atr",
    "url": "https://physionet.org/files/ptb-xl-plus/1.0.1/fiducial_points/ecgdeli/05000/05977_points_lead_V6.atr",
    "bytes": 2098,
    "sha256": "5621383879b3c5d1037eb9cdb689582ba3b38c7128f72c8db27391efaced62e0",
    "official_verified": true,
    "status": "ok"
  },
  {
    "dataset": "ptbxl",
    "path": "records500/05000/05977_hr.dat",
    "url": "https://physionet.org/files/ptb-xl/1.0.3/records500/05000/05977_hr.dat",
    "bytes": 120000,
    "sha256": "e5599f254f6986f0b20ff415b3f49e4a2a6f00cfac50b750106017270851635b",
    "official_verified": true,
    "status": "ok"
  },
  {
    "dataset": "ptbxl",
    "path": "records500/08000/08277_hr.dat",
    "url": "https://physionet.org/files/ptb-xl/1.0.3/records500/08000/08277_hr.dat",
    "bytes": 120000,
    "sha256": "29156578e113d627cd11de12ec31e44635444add2410acd346dc11e89d76a9b3",
    "official_verified": true,
    "status": "ok"
  },
  {
    "dataset": "plus",
    "path": "fiducial_points/ecgdeli/11000/11487_points_lead_V6.atr",
    "url": "https://physionet.org/files/ptb-xl-plus/1.0.1/fiducial_points/ecgdeli/11000/11487_points_lead_V6.atr",
    "bytes": 2510,
    "sha256": "05e662c629d7e857b4b06862e47e2be8a1dde87d2c3c0aa0ec00d2bb48b99e4b",
    "official_verified": true,
    "status": "ok"
  },
  {
    "dataset": "plus",
    "path": "fiducial_points/ecgdeli/08000/08277_points_lead_V1.atr",
    "url": "https://physionet.org/files/ptb-xl-plus/1.0.1/fiducial_points/ecgdeli/08000/08277_points_lead_V1.atr",
    "bytes": 2098,
    "sha256": "dbc0a1c628d2ec0f722a0a0d34df8cb2fb3d3dfd86b4eb14b12e5d417c9f29bf",
    "official_verified": true,
    "status": "ok"
  },
  {
    "dataset": "ptbxl",
    "path": "records500/04000/04995_hr.hea",
    "url": "https://physionet.org/files/ptb-xl/1.0.3/records500/04000/04995_hr.hea",
    "bytes": 609,
    "sha256": "66b4adf21b9f553a9a75acd2466d3e2e140ea7c0aa89c498e903fb4532e005b1",
    "official_verified": true,
    "status": "ok"
  },
  {
    "dataset": "plus",
    "path": "fiducial_points/ecgdeli/11000/11487_points_lead_V1.atr",
    "url": "https://physionet.org/files/ptb-xl-plus/1.0.1/fiducial_points/ecgdeli/11000/11487_points_lead_V1.atr",
    "bytes": 2510,
    "sha256": "f8210b5bf5fddb71c416ef1d4bc67df8b94009dd0bb49c9b699b983b765b33ed",
    "official_verified": true,
    "status": "ok"
  },
  {
    "dataset": "plus",
    "path": "fiducial_points/ecgdeli/08000/08277_points_lead_V6.atr",
    "url": "https://physionet.org/files/ptb-xl-plus/1.0.1/fiducial_points/ecgdeli/08000/08277_points_lead_V6.atr",
    "bytes": 2098,
    "sha256": "c2083c9cc9494ca79676d4f9c8a88db07281e73c491b04e1c784963e3094962a",
    "official_verified": true,
    "status": "ok"
  },
  {
    "dataset": "ptbxl",
    "path": "records500/11000/11487_hr.hea",
    "url": "https://physionet.org/files/ptb-xl/1.0.3/records500/11000/11487_hr.hea",
    "bytes": 614,
    "sha256": "c08df808318e587ad677691a5fd66e4bd9aae3985a8ac7071a4328a7429f7bfd",
    "official_verified": true,
    "status": "ok"
  },
  {
    "dataset": "ptbxl",
    "path": "records500/14000/14446_hr.hea",
    "url": "https://physionet.org/files/ptb-xl/1.0.3/records500/14000/14446_hr.hea",
    "bytes": 616,
    "sha256": "58c50facf57417fcdbb7a661496d7b8be38c25a072b3dbfbc32b992abe43c581",
    "official_verified": true,
    "status": "ok"
  },
  {
    "dataset": "plus",
    "path": "fiducial_points/ecgdeli/04000/04995_points_lead_V6.atr",
    "url": "https://physionet.org/files/ptb-xl-plus/1.0.1/fiducial_points/ecgdeli/04000/04995_points_lead_V6.atr",
    "bytes": 2922,
    "sha256": "3c65aa48baed099dc1a2c4f10474b3afdaa1888e47cc6d9586e436e9eb5fbdb5",
    "official_verified": true,
    "status": "ok"
  },
  {
    "dataset": "ptbxl",
    "path": "records500/04000/04995_hr.dat",
    "url": "https://physionet.org/files/ptb-xl/1.0.3/records500/04000/04995_hr.dat",
    "bytes": 120000,
    "sha256": "6c72ceef8869d01fd2a1a7899ff7130cfac36766487777f674802ede7b0b380c",
    "official_verified": true,
    "status": "ok"
  },
  {
    "dataset": "plus",
    "path": "fiducial_points/ecgdeli/04000/04995_points_lead_V1.atr",
    "url": "https://physionet.org/files/ptb-xl-plus/1.0.1/fiducial_points/ecgdeli/04000/04995_points_lead_V1.atr",
    "bytes": 2922,
    "sha256": "ed2c4c37f0de30adbfb4a082ac9bfd7981bbe2f874729401a35151ede6d2f2e9",
    "official_verified": true,
    "status": "ok"
  },
  {
    "dataset": "ptbxl",
    "path": "records500/11000/11487_hr.dat",
    "url": "https://physionet.org/files/ptb-xl/1.0.3/records500/11000/11487_hr.dat",
    "bytes": 120000,
    "sha256": "a03ce455325a146d38b970e8eeed33a45dcb8a24bd64bcb960b8aa2188f0588b",
    "official_verified": true,
    "status": "ok"
  },
  {
    "dataset": "plus",
    "path": "fiducial_points/ecgdeli/19000/19256_points_lead_V1.atr",
    "url": "https://physionet.org/files/ptb-xl-plus/1.0.1/fiducial_points/ecgdeli/19000/19256_points_lead_V1.atr",
    "bytes": 1892,
    "sha256": "56e64ca1d8ad2cb17315e8205f7f7fd203da4ab6e9ab642b473a7e9388c596e4",
    "official_verified": true,
    "status": "ok"
  },
  {
    "dataset": "ptbxl",
    "path": "records500/19000/19256_hr.hea",
    "url": "https://physionet.org/files/ptb-xl/1.0.3/records500/19000/19256_hr.hea",
    "bytes": 603,
    "sha256": "077dfa23d722a4907b2043ce19502342523e84a66f670c2970b563739295c792",
    "official_verified": true,
    "status": "ok"
  },
  {
    "dataset": "plus",
    "path": "fiducial_points/ecgdeli/19000/19256_points_lead_V6.atr",
    "url": "https://physionet.org/files/ptb-xl-plus/1.0.1/fiducial_points/ecgdeli/19000/19256_points_lead_V6.atr",
    "bytes": 1892,
    "sha256": "03774caaf9afd7e6af36b53156837078393a76c862732708db0f6df1e5a633eb",
    "official_verified": true,
    "status": "ok"
  },
  {
    "dataset": "ptbxl",
    "path": "records500/02000/02213_hr.hea",
    "url": "https://physionet.org/files/ptb-xl/1.0.3/records500/02000/02213_hr.hea",
    "bytes": 616,
    "sha256": "1ab125ed86d2de5b5c0e4d52a9d34ba539fa87d06f75db2a61921b5cb48a8b15",
    "official_verified": true,
    "status": "ok"
  },
  {
    "dataset": "plus",
    "path": "fiducial_points/ecgdeli/02000/02213_points_lead_V1.atr",
    "url": "https://physionet.org/files/ptb-xl-plus/1.0.1/fiducial_points/ecgdeli/02000/02213_points_lead_V1.atr",
    "bytes": 1892,
    "sha256": "d5fec54a37d4fc383dee20bb947abb6ce89a5fd71c50b8e54b4173ac92356e09",
    "official_verified": true,
    "status": "ok"
  },
  {
    "dataset": "plus",
    "path": "fiducial_points/ecgdeli/14000/14446_points_lead_V1.atr",
    "url": "https://physionet.org/files/ptb-xl-plus/1.0.1/fiducial_points/ecgdeli/14000/14446_points_lead_V1.atr",
    "bytes": 4776,
    "sha256": "39390196caa5532cd7584d7cc044e627d6cc1a0ca7784402861de3d239d8baed",
    "official_verified": true,
    "status": "ok"
  },
  {
    "dataset": "plus",
    "path": "fiducial_points/ecgdeli/14000/14446_points_lead_V6.atr",
    "url": "https://physionet.org/files/ptb-xl-plus/1.0.1/fiducial_points/ecgdeli/14000/14446_points_lead_V6.atr",
    "bytes": 4776,
    "sha256": "9c621b52e48d8df4608ecfa68843d99eddc5f6c5dfa6fa079d1b97752bd508f4",
    "official_verified": true,
    "status": "ok"
  },
  {
    "dataset": "ptbxl",
    "path": "records500/14000/14446_hr.dat",
    "url": "https://physionet.org/files/ptb-xl/1.0.3/records500/14000/14446_hr.dat",
    "bytes": 120000,
    "sha256": "a8d38dcad8d1cd478aa4a235cd9af7701fcd081201682a9e15d4cfd27988f4e2",
    "official_verified": true,
    "status": "ok"
  },
  {
    "dataset": "plus",
    "path": "fiducial_points/ecgdeli/02000/02213_points_lead_V6.atr",
    "url": "https://physionet.org/files/ptb-xl-plus/1.0.1/fiducial_points/ecgdeli/02000/02213_points_lead_V6.atr",
    "bytes": 1892,
    "sha256": "9032deb21fd4652c354b9362fe951314f350702c11437795833e7d26e6db2160",
    "official_verified": true,
    "status": "ok"
  },
  {
    "dataset": "ptbxl",
    "path": "records500/19000/19256_hr.dat",
    "url": "https://physionet.org/files/ptb-xl/1.0.3/records500/19000/19256_hr.dat",
    "bytes": 120000,
    "sha256": "1e9780b308854a5a48e2f94e16749ecd005306de44777519db812abf2ee875e7",
    "official_verified": true,
    "status": "ok"
  },
  {
    "dataset": "plus",
    "path": "fiducial_points/ecgdeli/04000/04072_points_lead_V6.atr",
    "url": "https://physionet.org/files/ptb-xl-plus/1.0.1/fiducial_points/ecgdeli/04000/04072_points_lead_V6.atr",
    "bytes": 2098,
    "sha256": "5ef20c1bee1357cd94e64701b8a479e9facc194388aad1feb96807cd5517edff",
    "official_verified": true,
    "status": "ok"
  },
  {
    "dataset": "ptbxl",
    "path": "records500/13000/13212_hr.hea",
    "url": "https://physionet.org/files/ptb-xl/1.0.3/records500/13000/13212_hr.hea",
    "bytes": 609,
    "sha256": "c8e94fc30c8090545816ad403f53081cedb2a4d49df83d489b88e3a54fbf3d98",
    "official_verified": true,
    "status": "ok"
  },
  {
    "dataset": "plus",
    "path": "fiducial_points/ecgdeli/04000/04072_points_lead_V1.atr",
    "url": "https://physionet.org/files/ptb-xl-plus/1.0.1/fiducial_points/ecgdeli/04000/04072_points_lead_V1.atr",
    "bytes": 2098,
    "sha256": "2f42c188c0e64aacaa0830b5624018b4146b3a1c9c5a20bd18fe42cfbaf9d05e",
    "official_verified": true,
    "status": "ok"
  },
  {
    "dataset": "ptbxl",
    "path": "records500/04000/04072_hr.hea",
    "url": "https://physionet.org/files/ptb-xl/1.0.3/records500/04000/04072_hr.hea",
    "bytes": 612,
    "sha256": "fd8500833196d548a2438d1ec48c4463c33632b85d44bab2e34709d3be3ec246",
    "official_verified": true,
    "status": "ok"
  },
  {
    "dataset": "plus",
    "path": "fiducial_points/ecgdeli/13000/13212_points_lead_V6.atr",
    "url": "https://physionet.org/files/ptb-xl-plus/1.0.1/fiducial_points/ecgdeli/13000/13212_points_lead_V6.atr",
    "bytes": 2510,
    "sha256": "eec711f1caa9e3915c133a9799c5101f996f95efdb1691779ce262838761e9c4",
    "official_verified": true,
    "status": "ok"
  },
  {
    "dataset": "plus",
    "path": "fiducial_points/ecgdeli/13000/13212_points_lead_V1.atr",
    "url": "https://physionet.org/files/ptb-xl-plus/1.0.1/fiducial_points/ecgdeli/13000/13212_points_lead_V1.atr",
    "bytes": 2510,
    "sha256": "9e3dfe3a092e9447904827433c9f650f69194d348baf67f83a34396705bad8af",
    "official_verified": true,
    "status": "ok"
  },
  {
    "dataset": "plus",
    "path": "fiducial_points/ecgdeli/00000/00756_points_lead_V6.atr",
    "url": "https://physionet.org/files/ptb-xl-plus/1.0.1/fiducial_points/ecgdeli/00000/00756_points_lead_V6.atr",
    "bytes": 2304,
    "sha256": "121b605f5635c0094ece4e8adbc25f66e678deee56868f025cb923d7bd2146f6",
    "official_verified": true,
    "status": "ok"
  },
  {
    "dataset": "ptbxl",
    "path": "records500/00000/00756_hr.hea",
    "url": "https://physionet.org/files/ptb-xl/1.0.3/records500/00000/00756_hr.hea",
    "bytes": 609,
    "sha256": "b4a5f741782dfc423af5a30bc95e644fc5ee07c9c60964c6572933e6b404e71d",
    "official_verified": true,
    "status": "ok"
  },
  {
    "dataset": "plus",
    "path": "fiducial_points/ecgdeli/00000/00756_points_lead_V1.atr",
    "url": "https://physionet.org/files/ptb-xl-plus/1.0.1/fiducial_points/ecgdeli/00000/00756_points_lead_V1.atr",
    "bytes": 2304,
    "sha256": "ce0aa041e55f3a42b805c5376ef8b7fd9f56fff09b7b0b6c4ea259dd5df08ccd",
    "official_verified": true,
    "status": "ok"
  },
  {
    "dataset": "ptbxl",
    "path": "records500/02000/02213_hr.dat",
    "url": "https://physionet.org/files/ptb-xl/1.0.3/records500/02000/02213_hr.dat",
    "bytes": 120000,
    "sha256": "afc8cfcdb02b86e9daf5e0be25363d6cacb559c926d15d6441367b61b259889a",
    "official_verified": true,
    "status": "ok"
  },
  {
    "dataset": "ptbxl",
    "path": "records500/04000/04239_hr.hea",
    "url": "https://physionet.org/files/ptb-xl/1.0.3/records500/04000/04239_hr.hea",
    "bytes": 613,
    "sha256": "adc6e37d83d4a46578eb362baad88a5df113ed6514e02cb4a93ede596dbfc18c",
    "official_verified": true,
    "status": "ok"
  },
  {
    "dataset": "ptbxl",
    "path": "records500/04000/04072_hr.dat",
    "url": "https://physionet.org/files/ptb-xl/1.0.3/records500/04000/04072_hr.dat",
    "bytes": 120000,
    "sha256": "2866967c7a2926c866092315c2267429b372158f7e753b738adb23c9e79e5ae1",
    "official_verified": true,
    "status": "ok"
  },
  {
    "dataset": "ptbxl",
    "path": "records500/13000/13212_hr.dat",
    "url": "https://physionet.org/files/ptb-xl/1.0.3/records500/13000/13212_hr.dat",
    "bytes": 120000,
    "sha256": "a04d18c1d79e8f4a38a022a29940df4aa1ab19c8e0a8be6855806621121ad0b2",
    "official_verified": true,
    "status": "ok"
  },
  {
    "dataset": "plus",
    "path": "fiducial_points/ecgdeli/04000/04239_points_lead_V1.atr",
    "url": "https://physionet.org/files/ptb-xl-plus/1.0.1/fiducial_points/ecgdeli/04000/04239_points_lead_V1.atr",
    "bytes": 2304,
    "sha256": "f22af6ad8a156ecc1689827dd087735a3747e1f53e45fcd148580b78fe47fb4a",
    "official_verified": true,
    "status": "ok"
  },
  {
    "dataset": "plus",
    "path": "fiducial_points/ecgdeli/04000/04239_points_lead_V6.atr",
    "url": "https://physionet.org/files/ptb-xl-plus/1.0.1/fiducial_points/ecgdeli/04000/04239_points_lead_V6.atr",
    "bytes": 2304,
    "sha256": "bcd2189b3d5fc71524186c01d48310b2dd16b604b0b6917eae212af78b3ffcab",
    "official_verified": true,
    "status": "ok"
  },
  {
    "dataset": "ptbxl",
    "path": "records500/00000/00756_hr.dat",
    "url": "https://physionet.org/files/ptb-xl/1.0.3/records500/00000/00756_hr.dat",
    "bytes": 120000,
    "sha256": "8cdd9453a7b82ff837da10662ac9d8281da6b772335721104bad76c6bbf4542a",
    "official_verified": true,
    "status": "ok"
  },
  {
    "dataset": "ptbxl",
    "path": "records500/04000/04239_hr.dat",
    "url": "https://physionet.org/files/ptb-xl/1.0.3/records500/04000/04239_hr.dat",
    "bytes": 120000,
    "sha256": "1e3e00f6f8dc4d37f53dcae094863eced1c6bcc8358a4037b88c80c2cdbe3b02",
    "official_verified": true,
    "status": "ok"
  },
  {
    "dataset": "ptbxl",
    "path": "records500/06000/06047_hr.hea",
    "url": "https://physionet.org/files/ptb-xl/1.0.3/records500/06000/06047_hr.hea",
    "bytes": 601,
    "sha256": "044ef7d1ae172f25dead4ed21290d7ecaa573f65a845a0e4986e6e228aa0d767",
    "official_verified": true,
    "status": "ok"
  },
  {
    "dataset": "plus",
    "path": "fiducial_points/ecgdeli/06000/06047_points_lead_V1.atr",
    "url": "https://physionet.org/files/ptb-xl-plus/1.0.1/fiducial_points/ecgdeli/06000/06047_points_lead_V1.atr",
    "bytes": 1892,
    "sha256": "b09ba5c78bf5a7aeb845b81d72893393d708209d42e1180cffa67eaae0b98c43",
    "official_verified": true,
    "status": "ok"
  },
  {
    "dataset": "ptbxl",
    "path": "records500/06000/06047_hr.dat",
    "url": "https://physionet.org/files/ptb-xl/1.0.3/records500/06000/06047_hr.dat",
    "bytes": 120000,
    "sha256": "f004e203ac9735be11c675130743ab18cd746fa089c9f897c0d41eef57a80673",
    "official_verified": true,
    "status": "ok"
  },
  {
    "dataset": "plus",
    "path": "fiducial_points/ecgdeli/06000/06047_points_lead_V6.atr",
    "url": "https://physionet.org/files/ptb-xl-plus/1.0.1/fiducial_points/ecgdeli/06000/06047_points_lead_V6.atr",
    "bytes": 1892,
    "sha256": "00ee72526ba80d2133dee1ea8d16e4cb08084c6f195c79c11437f2dfc8b565ac",
    "official_verified": true,
    "status": "ok"
  },
  {
    "dataset": "ptbxl",
    "path": "records500/11000/11152_hr.hea",
    "url": "https://physionet.org/files/ptb-xl/1.0.3/records500/11000/11152_hr.hea",
    "bytes": 613,
    "sha256": "218ce959d73373c2cc179da339121f50288c2017e1410149d8a250233d83ae9b",
    "official_verified": true,
    "status": "ok"
  },
  {
    "dataset": "plus",
    "path": "fiducial_points/ecgdeli/11000/11152_points_lead_V1.atr",
    "url": "https://physionet.org/files/ptb-xl-plus/1.0.1/fiducial_points/ecgdeli/11000/11152_points_lead_V1.atr",
    "bytes": 2304,
    "sha256": "28418fa091d2854ea89fd85cf5c153f160a20e14bbbc4e74b9a813c1d4ae7a76",
    "official_verified": true,
    "status": "ok"
  },
  {
    "dataset": "plus",
    "path": "fiducial_points/ecgdeli/11000/11152_points_lead_V6.atr",
    "url": "https://physionet.org/files/ptb-xl-plus/1.0.1/fiducial_points/ecgdeli/11000/11152_points_lead_V6.atr",
    "bytes": 2304,
    "sha256": "cf5b994c0e265ea80b9735316f8a5d136c5dfbd567d133a0d6803228cd5a4f8d",
    "official_verified": true,
    "status": "ok"
  },
  {
    "dataset": "ptbxl",
    "path": "records500/00000/00430_hr.hea",
    "url": "https://physionet.org/files/ptb-xl/1.0.3/records500/00000/00430_hr.hea",
    "bytes": 609,
    "sha256": "056c6c612f03537656f203315165feb006141fa39f4e63a1ae18521d0dde0139",
    "official_verified": true,
    "status": "ok"
  },
  {
    "dataset": "plus",
    "path": "fiducial_points/ecgdeli/11000/11371_points_lead_V1.atr",
    "url": "https://physionet.org/files/ptb-xl-plus/1.0.1/fiducial_points/ecgdeli/11000/11371_points_lead_V1.atr",
    "bytes": 2304,
    "sha256": "915c15776340949bf3a0a0a7393d160ebc2c6856245a267f6e0ec9759f0e045d",
    "official_verified": true,
    "status": "ok"
  },
  {
    "dataset": "ptbxl",
    "path": "records500/11000/11371_hr.hea",
    "url": "https://physionet.org/files/ptb-xl/1.0.3/records500/11000/11371_hr.hea",
    "bytes": 602,
    "sha256": "ee85e51c87a8c8be2b10fe652c65bdcb86012cecd4feddc5d153500fc2387854",
    "official_verified": true,
    "status": "ok"
  },
  {
    "dataset": "plus",
    "path": "fiducial_points/ecgdeli/11000/11371_points_lead_V6.atr",
    "url": "https://physionet.org/files/ptb-xl-plus/1.0.1/fiducial_points/ecgdeli/11000/11371_points_lead_V6.atr",
    "bytes": 2304,
    "sha256": "af017a8b1ac7903356ce38dc56a56050d6872c01f58585d82d382e5c263e4ef0",
    "official_verified": true,
    "status": "ok"
  },
  {
    "dataset": "ptbxl",
    "path": "records500/11000/11152_hr.dat",
    "url": "https://physionet.org/files/ptb-xl/1.0.3/records500/11000/11152_hr.dat",
    "bytes": 120000,
    "sha256": "bcb2033fbae498e789c3e12712bf154542a780e59c257d6e09a5e8ec620b06f1",
    "official_verified": true,
    "status": "ok"
  },
  {
    "dataset": "ptbxl",
    "path": "records500/11000/11371_hr.dat",
    "url": "https://physionet.org/files/ptb-xl/1.0.3/records500/11000/11371_hr.dat",
    "bytes": 120000,
    "sha256": "5255869d0ae24c7bce39284030a5ee1eaf1ffbc1c1520040182de3d443514bf9",
    "official_verified": true,
    "status": "ok"
  },
  {
    "dataset": "plus",
    "path": "fiducial_points/ecgdeli/00000/00430_points_lead_V6.atr",
    "url": "https://physionet.org/files/ptb-xl-plus/1.0.1/fiducial_points/ecgdeli/00000/00430_points_lead_V6.atr",
    "bytes": 1892,
    "sha256": "d27440c94a36abde379e91c4f1ecc2a84e0ee7dc4f782ace35ef2db84f8f75d5",
    "official_verified": true,
    "status": "ok"
  },
  {
    "dataset": "plus",
    "path": "fiducial_points/ecgdeli/00000/00430_points_lead_V1.atr",
    "url": "https://physionet.org/files/ptb-xl-plus/1.0.1/fiducial_points/ecgdeli/00000/00430_points_lead_V1.atr",
    "bytes": 1892,
    "sha256": "b9093a860b7e1d06e56350d4169003e4f244e54a256174695e09487dddd4d78e",
    "official_verified": true,
    "status": "ok"
  },
  {
    "dataset": "ptbxl",
    "path": "records500/15000/15809_hr.hea",
    "url": "https://physionet.org/files/ptb-xl/1.0.3/records500/15000/15809_hr.hea",
    "bytes": 607,
    "sha256": "dabdba0277bf24fa379fb93938e7b61f8de54253b7b7959f6a706969939c374b",
    "official_verified": true,
    "status": "ok"
  },
  {
    "dataset": "ptbxl",
    "path": "records500/01000/01700_hr.hea",
    "url": "https://physionet.org/files/ptb-xl/1.0.3/records500/01000/01700_hr.hea",
    "bytes": 608,
    "sha256": "a239eb5eb0727c0a61c1b9a3b32d2362f862861d7207e99264c8316094a2a044",
    "official_verified": true,
    "status": "ok"
  },
  {
    "dataset": "plus",
    "path": "fiducial_points/ecgdeli/15000/15809_points_lead_V1.atr",
    "url": "https://physionet.org/files/ptb-xl-plus/1.0.1/fiducial_points/ecgdeli/15000/15809_points_lead_V1.atr",
    "bytes": 2510,
    "sha256": "9334058905a85a90315edbecf0c587ad066727262c5426439681f744a6fbf789",
    "official_verified": true,
    "status": "ok"
  },
  {
    "dataset": "ptbxl",
    "path": "records500/15000/15809_hr.dat",
    "url": "https://physionet.org/files/ptb-xl/1.0.3/records500/15000/15809_hr.dat",
    "bytes": 120000,
    "sha256": "e820bb5e550407896ca8775566b88e8669fbc213430f0924d962ea30611e42c5",
    "official_verified": true,
    "status": "ok"
  },
  {
    "dataset": "ptbxl",
    "path": "records500/00000/00430_hr.dat",
    "url": "https://physionet.org/files/ptb-xl/1.0.3/records500/00000/00430_hr.dat",
    "bytes": 120000,
    "sha256": "c6f505d423d74c727d0f0aa61e5e27ac05281280597d8ca43b4698e8a2272678",
    "official_verified": true,
    "status": "ok"
  },
  {
    "dataset": "plus",
    "path": "fiducial_points/ecgdeli/15000/15809_points_lead_V6.atr",
    "url": "https://physionet.org/files/ptb-xl-plus/1.0.1/fiducial_points/ecgdeli/15000/15809_points_lead_V6.atr",
    "bytes": 2510,
    "sha256": "2c4b1c97c20bf787a2daeb503784f6e0d5bfca1fd3abd294ca55c1c790d53dbf",
    "official_verified": true,
    "status": "ok"
  },
  {
    "dataset": "ptbxl",
    "path": "records500/18000/18499_hr.hea",
    "url": "https://physionet.org/files/ptb-xl/1.0.3/records500/18000/18499_hr.hea",
    "bytes": 612,
    "sha256": "c2e958180a1309039ceed78ae82c7e51db08b50e99b06be632aea856b0de833e",
    "official_verified": true,
    "status": "ok"
  },
  {
    "dataset": "plus",
    "path": "fiducial_points/ecgdeli/01000/01700_points_lead_V1.atr",
    "url": "https://physionet.org/files/ptb-xl-plus/1.0.1/fiducial_points/ecgdeli/01000/01700_points_lead_V1.atr",
    "bytes": 1892,
    "sha256": "6327269b6949098c5d5cbe74a953da5e331818dcb16c2c2448fdb35cb5533c46",
    "official_verified": true,
    "status": "ok"
  },
  {
    "dataset": "plus",
    "path": "fiducial_points/ecgdeli/01000/01700_points_lead_V6.atr",
    "url": "https://physionet.org/files/ptb-xl-plus/1.0.1/fiducial_points/ecgdeli/01000/01700_points_lead_V6.atr",
    "bytes": 1892,
    "sha256": "15b52f060a9c3d8e142ba650bddd04e35b9560964d212dec6a6f45f89ce15be1",
    "official_verified": true,
    "status": "ok"
  },
  {
    "dataset": "plus",
    "path": "fiducial_points/ecgdeli/18000/18499_points_lead_V1.atr",
    "url": "https://physionet.org/files/ptb-xl-plus/1.0.1/fiducial_points/ecgdeli/18000/18499_points_lead_V1.atr",
    "bytes": 2716,
    "sha256": "112fd7b9f53ae08ce9ba7bab938d9133a095ce2850223e7e1ab9f501ba3eae64",
    "official_verified": true,
    "status": "ok"
  },
  {
    "dataset": "plus",
    "path": "fiducial_points/ecgdeli/18000/18499_points_lead_V6.atr",
    "url": "https://physionet.org/files/ptb-xl-plus/1.0.1/fiducial_points/ecgdeli/18000/18499_points_lead_V6.atr",
    "bytes": 2716,
    "sha256": "2f477fb92b28c0f99247871258815e848abe64ca6fe26dbe1c1fd49944b7124c",
    "official_verified": true,
    "status": "ok"
  },
  {
    "dataset": "ptbxl",
    "path": "records500/20000/20966_hr.hea",
    "url": "https://physionet.org/files/ptb-xl/1.0.3/records500/20000/20966_hr.hea",
    "bytes": 619,
    "sha256": "c416dd9e4aa01800c6d7bfa14d3bef97b3b2f9586df05fb604a0146a5f1dd521",
    "official_verified": true,
    "status": "ok"
  },
  {
    "dataset": "ptbxl",
    "path": "records500/01000/01700_hr.dat",
    "url": "https://physionet.org/files/ptb-xl/1.0.3/records500/01000/01700_hr.dat",
    "bytes": 120000,
    "sha256": "a9260479917926d298f93183e6238f57f3cb5278914bf11c14ce027f554b65ca",
    "official_verified": true,
    "status": "ok"
  },
  {
    "dataset": "ptbxl",
    "path": "records500/18000/18499_hr.dat",
    "url": "https://physionet.org/files/ptb-xl/1.0.3/records500/18000/18499_hr.dat",
    "bytes": 120000,
    "sha256": "e7925701b3e89c00528e42f6466735049a67d9c57ec9c3696c81eb7f3391ca61",
    "official_verified": true,
    "status": "ok"
  },
  {
    "dataset": "ptbxl",
    "path": "records500/12000/12516_hr.hea",
    "url": "https://physionet.org/files/ptb-xl/1.0.3/records500/12000/12516_hr.hea",
    "bytes": 610,
    "sha256": "34e5731e3bb3ddb7f523128e4538ff75cdc3507f9bffb5e833264344e83f45b5",
    "official_verified": true,
    "status": "ok"
  },
  {
    "dataset": "ptbxl",
    "path": "records500/20000/20966_hr.dat",
    "url": "https://physionet.org/files/ptb-xl/1.0.3/records500/20000/20966_hr.dat",
    "bytes": 120000,
    "sha256": "b182eab680f92ffaa48ece06d69f7af879d0a85b5ef572b288fc2a5d89c7904d",
    "official_verified": true,
    "status": "ok"
  },
  {
    "dataset": "plus",
    "path": "fiducial_points/ecgdeli/20000/20966_points_lead_V1.atr",
    "url": "https://physionet.org/files/ptb-xl-plus/1.0.1/fiducial_points/ecgdeli/20000/20966_points_lead_V1.atr",
    "bytes": 3952,
    "sha256": "b6f00ae4f64cd55c840ff226b6db8fab47b13331346845e6cc9c3d5b6c176bef",
    "official_verified": true,
    "status": "ok"
  },
  {
    "dataset": "plus",
    "path": "fiducial_points/ecgdeli/12000/12516_points_lead_V6.atr",
    "url": "https://physionet.org/files/ptb-xl-plus/1.0.1/fiducial_points/ecgdeli/12000/12516_points_lead_V6.atr",
    "bytes": 2304,
    "sha256": "12636d326dcdb8eea3dde70a798430b5d3a68a8b0ea5ee7059a4f7debfbe5891",
    "official_verified": true,
    "status": "ok"
  },
  {
    "dataset": "ptbxl",
    "path": "records500/12000/12516_hr.dat",
    "url": "https://physionet.org/files/ptb-xl/1.0.3/records500/12000/12516_hr.dat",
    "bytes": 120000,
    "sha256": "f1fdc0f436b7435ad8d433171e1907763e91228c0845925cc8d464121a5a9f66",
    "official_verified": true,
    "status": "ok"
  },
  {
    "dataset": "plus",
    "path": "fiducial_points/ecgdeli/20000/20966_points_lead_V6.atr",
    "url": "https://physionet.org/files/ptb-xl-plus/1.0.1/fiducial_points/ecgdeli/20000/20966_points_lead_V6.atr",
    "bytes": 3952,
    "sha256": "9595a430ec69ab875e511ef010fad47303e3dc333371b95b94637b411b48ce80",
    "official_verified": true,
    "status": "ok"
  },
  {
    "dataset": "plus",
    "path": "fiducial_points/ecgdeli/12000/12516_points_lead_V1.atr",
    "url": "https://physionet.org/files/ptb-xl-plus/1.0.1/fiducial_points/ecgdeli/12000/12516_points_lead_V1.atr",
    "bytes": 2304,
    "sha256": "2365a5a568a555cc5ad652cab053c01e90bf85c2128b79a0b24e773e063cbd80",
    "official_verified": true,
    "status": "ok"
  },
  {
    "dataset": "ptbxl",
    "path": "records500/07000/07998_hr.hea",
    "url": "https://physionet.org/files/ptb-xl/1.0.3/records500/07000/07998_hr.hea",
    "bytes": 602,
    "sha256": "03a4b7b4f20f843e596707143c751f26f7965a98e1b5c4c38953d7e9176f0ee4",
    "official_verified": true,
    "status": "ok"
  },
  {
    "dataset": "plus",
    "path": "fiducial_points/ecgdeli/07000/07998_points_lead_V1.atr",
    "url": "https://physionet.org/files/ptb-xl-plus/1.0.1/fiducial_points/ecgdeli/07000/07998_points_lead_V1.atr",
    "bytes": 3128,
    "sha256": "aa9ee57c94b4ac8552cd0eb61353ce046c50620058bfa9a9d347b98c6d896570",
    "official_verified": true,
    "status": "ok"
  },
  {
    "dataset": "plus",
    "path": "fiducial_points/ecgdeli/07000/07998_points_lead_V6.atr",
    "url": "https://physionet.org/files/ptb-xl-plus/1.0.1/fiducial_points/ecgdeli/07000/07998_points_lead_V6.atr",
    "bytes": 3128,
    "sha256": "820b5214e7b990e5d4e124636019b7a667c57e15d690417f24908e4a982ad87c",
    "official_verified": true,
    "status": "ok"
  },
  {
    "dataset": "ptbxl",
    "path": "records500/07000/07998_hr.dat",
    "url": "https://physionet.org/files/ptb-xl/1.0.3/records500/07000/07998_hr.dat",
    "bytes": 120000,
    "sha256": "190ce28a6c1df5ad1c4366574ca5d3fc06de3bb1e16b90d6cb3c9e5952ce09a5",
    "official_verified": true,
    "status": "ok"
  },
  {
    "dataset": "ptbxl",
    "path": "records500/19000/19208_hr.hea",
    "url": "https://physionet.org/files/ptb-xl/1.0.3/records500/19000/19208_hr.hea",
    "bytes": 611,
    "sha256": "80154e0dac644c4ad70791f0741b8c8c7ce4308f2fdc502eb30d8587730338c9",
    "official_verified": true,
    "status": "ok"
  },
  {
    "dataset": "ptbxl",
    "path": "records500/19000/19208_hr.dat",
    "url": "https://physionet.org/files/ptb-xl/1.0.3/records500/19000/19208_hr.dat",
    "bytes": 120000,
    "sha256": "e4646eb5dceb9075d5e253f0c3a33d2e93475a9485f1d8e17c5cc04da9ab2c53",
    "official_verified": true,
    "status": "ok"
  },
  {
    "dataset": "ptbxl",
    "path": "records500/10000/10950_hr.hea",
    "url": "https://physionet.org/files/ptb-xl/1.0.3/records500/10000/10950_hr.hea",
    "bytes": 604,
    "sha256": "a039b8c0be077b7edcd13c06c112fbb80bf5b17ac40949613cfdf06b2f2a76fd",
    "official_verified": true,
    "status": "ok"
  },
  {
    "dataset": "plus",
    "path": "fiducial_points/ecgdeli/19000/19208_points_lead_V6.atr",
    "url": "https://physionet.org/files/ptb-xl-plus/1.0.1/fiducial_points/ecgdeli/19000/19208_points_lead_V6.atr",
    "bytes": 2304,
    "sha256": "85ddfebf22be8c19c4ef56c14620c975d63117e90c46821328fc46164718e9b5",
    "official_verified": true,
    "status": "ok"
  },
  {
    "dataset": "plus",
    "path": "fiducial_points/ecgdeli/19000/19208_points_lead_V1.atr",
    "url": "https://physionet.org/files/ptb-xl-plus/1.0.1/fiducial_points/ecgdeli/19000/19208_points_lead_V1.atr",
    "bytes": 2304,
    "sha256": "915a547125fccbebbd8c860d71f8b3e5384cf3f46c7eafafce24f2830e6409e5",
    "official_verified": true,
    "status": "ok"
  },
  {
    "dataset": "ptbxl",
    "path": "records500/19000/19408_hr.hea",
    "url": "https://physionet.org/files/ptb-xl/1.0.3/records500/19000/19408_hr.hea",
    "bytes": 619,
    "sha256": "d107430bafe3c8ae16eadff92a84fd3ec39f21e7626652a6854739ed47895b15",
    "official_verified": true,
    "status": "ok"
  },
  {
    "dataset": "plus",
    "path": "fiducial_points/ecgdeli/10000/10950_points_lead_V1.atr",
    "url": "https://physionet.org/files/ptb-xl-plus/1.0.1/fiducial_points/ecgdeli/10000/10950_points_lead_V1.atr",
    "bytes": 1892,
    "sha256": "6d97385fed1987632859dcedbdc8836e49acfd5cf24d86cda9391433398b59b3",
    "official_verified": true,
    "status": "ok"
  },
  {
    "dataset": "plus",
    "path": "fiducial_points/ecgdeli/19000/19408_points_lead_V1.atr",
    "url": "https://physionet.org/files/ptb-xl-plus/1.0.1/fiducial_points/ecgdeli/19000/19408_points_lead_V1.atr",
    "bytes": 2510,
    "sha256": "1d6636d353af7c4ab4f94e1b703ba6af876aa7e50a5f221785bf3fe5b0084d5c",
    "official_verified": true,
    "status": "ok"
  },
  {
    "dataset": "plus",
    "path": "fiducial_points/ecgdeli/10000/10950_points_lead_V6.atr",
    "url": "https://physionet.org/files/ptb-xl-plus/1.0.1/fiducial_points/ecgdeli/10000/10950_points_lead_V6.atr",
    "bytes": 1892,
    "sha256": "1334959eccc6f4cdc1d69aa6042f07ad73bf46fbca5887da1f34417f31e0331e",
    "official_verified": true,
    "status": "ok"
  },
  {
    "dataset": "ptbxl",
    "path": "records500/10000/10950_hr.dat",
    "url": "https://physionet.org/files/ptb-xl/1.0.3/records500/10000/10950_hr.dat",
    "bytes": 120000,
    "sha256": "c0c14f590331d1d4029307d64cf1c70267f486add1817c27a242c5424c7aea8e",
    "official_verified": true,
    "status": "ok"
  },
  {
    "dataset": "ptbxl",
    "path": "records500/09000/09823_hr.hea",
    "url": "https://physionet.org/files/ptb-xl/1.0.3/records500/09000/09823_hr.hea",
    "bytes": 606,
    "sha256": "efe50c77ce8f731039f6d95708cea3da7318e70e63350f1146cfc383fca276e8",
    "official_verified": true,
    "status": "ok"
  },
  {
    "dataset": "plus",
    "path": "fiducial_points/ecgdeli/11000/11125_points_lead_V6.atr",
    "url": "https://physionet.org/files/ptb-xl-plus/1.0.1/fiducial_points/ecgdeli/11000/11125_points_lead_V6.atr",
    "bytes": 2922,
    "sha256": "66176d2396abdc1b2b409f57781bf11c6fcfad36b32ebd98f61c77e40c19067a",
    "official_verified": true,
    "status": "ok"
  },
  {
    "dataset": "ptbxl",
    "path": "records500/11000/11125_hr.hea",
    "url": "https://physionet.org/files/ptb-xl/1.0.3/records500/11000/11125_hr.hea",
    "bytes": 602,
    "sha256": "5c1646e0661c49b4e0d8567b5ae947347a66f4404aa48ed4b8c2a76b9f538782",
    "official_verified": true,
    "status": "ok"
  },
  {
    "dataset": "plus",
    "path": "fiducial_points/ecgdeli/11000/11125_points_lead_V1.atr",
    "url": "https://physionet.org/files/ptb-xl-plus/1.0.1/fiducial_points/ecgdeli/11000/11125_points_lead_V1.atr",
    "bytes": 2922,
    "sha256": "d390e1e9dea42f9f657d67d469e3c1a5b2a951ba044b14905d6ac5b26561e0fa",
    "official_verified": true,
    "status": "ok"
  },
  {
    "dataset": "ptbxl",
    "path": "records500/19000/19408_hr.dat",
    "url": "https://physionet.org/files/ptb-xl/1.0.3/records500/19000/19408_hr.dat",
    "bytes": 120000,
    "sha256": "253fe1eaf18c60eb17f865f564f999755a5af9e05d75813daabbf63b27160e8d",
    "official_verified": true,
    "status": "ok"
  },
  {
    "dataset": "ptbxl",
    "path": "records500/11000/11125_hr.dat",
    "url": "https://physionet.org/files/ptb-xl/1.0.3/records500/11000/11125_hr.dat",
    "bytes": 120000,
    "sha256": "b10caef2ac42f80a31f4a41801e16dc4dc7f0779b64a88745143001a98875a7d",
    "official_verified": true,
    "status": "ok"
  },
  {
    "dataset": "ptbxl",
    "path": "records500/09000/09823_hr.dat",
    "url": "https://physionet.org/files/ptb-xl/1.0.3/records500/09000/09823_hr.dat",
    "bytes": 120000,
    "sha256": "bfa5f99ba40471767eb69d1395e3a0220cc71ee90bf816d07061bfc8cb50163c",
    "official_verified": true,
    "status": "ok"
  },
  {
    "dataset": "plus",
    "path": "fiducial_points/ecgdeli/19000/19408_points_lead_V6.atr",
    "url": "https://physionet.org/files/ptb-xl-plus/1.0.1/fiducial_points/ecgdeli/19000/19408_points_lead_V6.atr",
    "bytes": 2510,
    "sha256": "fa9c57bd728a46f1ba3cb51eaa4f5117ce46ba25960c59698439a7e353604285",
    "official_verified": true,
    "status": "ok"
  },
  {
    "dataset": "plus",
    "path": "fiducial_points/ecgdeli/09000/09823_points_lead_V6.atr",
    "url": "https://physionet.org/files/ptb-xl-plus/1.0.1/fiducial_points/ecgdeli/09000/09823_points_lead_V6.atr",
    "bytes": 2304,
    "sha256": "2c5b292b6ff6290e80263231d4d4b6230b3aeb9ae6583f46b4898f553cc7c682",
    "official_verified": true,
    "status": "ok"
  },
  {
    "dataset": "ptbxl",
    "path": "records500/13000/13014_hr.hea",
    "url": "https://physionet.org/files/ptb-xl/1.0.3/records500/13000/13014_hr.hea",
    "bytes": 614,
    "sha256": "c43ea87f15e86439603dc4983430b7e8b045839a4d5ffffc5d21937942284e22",
    "official_verified": true,
    "status": "ok"
  },
  {
    "dataset": "plus",
    "path": "fiducial_points/ecgdeli/09000/09823_points_lead_V1.atr",
    "url": "https://physionet.org/files/ptb-xl-plus/1.0.1/fiducial_points/ecgdeli/09000/09823_points_lead_V1.atr",
    "bytes": 2304,
    "sha256": "7b98c2691b036ae5bf98b7e49bb0d24441aa5df92f32a9b44bc6d26c14c8a96c",
    "official_verified": true,
    "status": "ok"
  },
  {
    "dataset": "plus",
    "path": "fiducial_points/ecgdeli/13000/13014_points_lead_V6.atr",
    "url": "https://physionet.org/files/ptb-xl-plus/1.0.1/fiducial_points/ecgdeli/13000/13014_points_lead_V6.atr",
    "bytes": 2304,
    "sha256": "cc97fea479f10707c92298bed591007c50fd0217b5a2c68f966f9e3fa883a31c",
    "official_verified": true,
    "status": "ok"
  },
  {
    "dataset": "plus",
    "path": "fiducial_points/ecgdeli/14000/14138_points_lead_V6.atr",
    "url": "https://physionet.org/files/ptb-xl-plus/1.0.1/fiducial_points/ecgdeli/14000/14138_points_lead_V6.atr",
    "bytes": 2098,
    "sha256": "60b9437f0543d5d973fa2c79c0b439b3bb3e5df01d799192be80175f3e207937",
    "official_verified": true,
    "status": "ok"
  },
  {
    "dataset": "plus",
    "path": "fiducial_points/ecgdeli/13000/13014_points_lead_V1.atr",
    "url": "https://physionet.org/files/ptb-xl-plus/1.0.1/fiducial_points/ecgdeli/13000/13014_points_lead_V1.atr",
    "bytes": 2304,
    "sha256": "584a34a5b4cea72526df2624275505ac209467d560c17ee76b9012f02aaed28e",
    "official_verified": true,
    "status": "ok"
  },
  {
    "dataset": "ptbxl",
    "path": "records500/14000/14138_hr.hea",
    "url": "https://physionet.org/files/ptb-xl/1.0.3/records500/14000/14138_hr.hea",
    "bytes": 605,
    "sha256": "a52ecf43bbd317871a9e02131a35399dc3a0f2cf1a03ed01f4796ca33ff7ca6f",
    "official_verified": true,
    "status": "ok"
  },
  {
    "dataset": "ptbxl",
    "path": "records500/13000/13014_hr.dat",
    "url": "https://physionet.org/files/ptb-xl/1.0.3/records500/13000/13014_hr.dat",
    "bytes": 120000,
    "sha256": "1044b9f8fe73b568fd3ce0a9e3bbda4366344835c7bda970627ba142d784dad6",
    "official_verified": true,
    "status": "ok"
  },
  {
    "dataset": "plus",
    "path": "fiducial_points/ecgdeli/14000/14138_points_lead_V1.atr",
    "url": "https://physionet.org/files/ptb-xl-plus/1.0.1/fiducial_points/ecgdeli/14000/14138_points_lead_V1.atr",
    "bytes": 2098,
    "sha256": "f8ee70fd57c42429050ef66fc34650f9fe159ed922de8db73aecadc89bc3d74b",
    "official_verified": true,
    "status": "ok"
  },
  {
    "dataset": "ptbxl",
    "path": "records500/02000/02293_hr.hea",
    "url": "https://physionet.org/files/ptb-xl/1.0.3/records500/02000/02293_hr.hea",
    "bytes": 607,
    "sha256": "6df3a05d7e05febb15fe48f4f492df4b3181cbc4e6f7e10e00c54f67dd094e98",
    "official_verified": true,
    "status": "ok"
  },
  {
    "dataset": "ptbxl",
    "path": "records500/10000/10401_hr.hea",
    "url": "https://physionet.org/files/ptb-xl/1.0.3/records500/10000/10401_hr.hea",
    "bytes": 616,
    "sha256": "fcf175b587f0f5373b3b3a8e24874c3539482a39b642a5279f35fa8701f717b2",
    "official_verified": true,
    "status": "ok"
  },
  {
    "dataset": "ptbxl",
    "path": "records500/14000/14138_hr.dat",
    "url": "https://physionet.org/files/ptb-xl/1.0.3/records500/14000/14138_hr.dat",
    "bytes": 120000,
    "sha256": "059cb2f1402e76667b66dafdbd7dcb134b2a941d3e680d0af14898c8603337b4",
    "official_verified": true,
    "status": "ok"
  },
  {
    "dataset": "plus",
    "path": "fiducial_points/ecgdeli/02000/02293_points_lead_V1.atr",
    "url": "https://physionet.org/files/ptb-xl-plus/1.0.1/fiducial_points/ecgdeli/02000/02293_points_lead_V1.atr",
    "bytes": 2922,
    "sha256": "d8b1ddc6315cc57e242d12b1cf17b1f2086a55af2e5d7e4a247d2c0a3a5feb7a",
    "official_verified": true,
    "status": "ok"
  },
  {
    "dataset": "ptbxl",
    "path": "records500/02000/02293_hr.dat",
    "url": "https://physionet.org/files/ptb-xl/1.0.3/records500/02000/02293_hr.dat",
    "bytes": 120000,
    "sha256": "ca701b5ddeda56c7bea490935bbec275f7fd87110e74020f5df69ab3b91d2c10",
    "official_verified": true,
    "status": "ok"
  },
  {
    "dataset": "plus",
    "path": "fiducial_points/ecgdeli/02000/02293_points_lead_V6.atr",
    "url": "https://physionet.org/files/ptb-xl-plus/1.0.1/fiducial_points/ecgdeli/02000/02293_points_lead_V6.atr",
    "bytes": 2922,
    "sha256": "4d129f37e15196baf1cee51add69f235ae4b2fee0df12e98da608600aa03de0e",
    "official_verified": true,
    "status": "ok"
  },
  {
    "dataset": "ptbxl",
    "path": "records500/09000/09929_hr.hea",
    "url": "https://physionet.org/files/ptb-xl/1.0.3/records500/09000/09929_hr.hea",
    "bytes": 608,
    "sha256": "031b89bda7eadfc0f454b2bdd73272578624f6f064ff14723085f70125150daf",
    "official_verified": true,
    "status": "ok"
  },
  {
    "dataset": "plus",
    "path": "fiducial_points/ecgdeli/09000/09929_points_lead_V6.atr",
    "url": "https://physionet.org/files/ptb-xl-plus/1.0.1/fiducial_points/ecgdeli/09000/09929_points_lead_V6.atr",
    "bytes": 2304,
    "sha256": "ddb698a111780519dcbb4590138c8abed392f7a501e9f100774dc7fc184d3189",
    "official_verified": true,
    "status": "ok"
  },
  {
    "dataset": "plus",
    "path": "fiducial_points/ecgdeli/10000/10401_points_lead_V1.atr",
    "url": "https://physionet.org/files/ptb-xl-plus/1.0.1/fiducial_points/ecgdeli/10000/10401_points_lead_V1.atr",
    "bytes": 3128,
    "sha256": "eaba0c49061047fe566821b81ee78184fabc255d79b11a09d75243bdca974033",
    "official_verified": true,
    "status": "ok"
  },
  {
    "dataset": "ptbxl",
    "path": "records500/10000/10401_hr.dat",
    "url": "https://physionet.org/files/ptb-xl/1.0.3/records500/10000/10401_hr.dat",
    "bytes": 120000,
    "sha256": "2e7a5ded705f7d4ef950fb277f10eb45372bbe8edc5815073c0bb8f3946c4f01",
    "official_verified": true,
    "status": "ok"
  },
  {
    "dataset": "plus",
    "path": "fiducial_points/ecgdeli/10000/10401_points_lead_V6.atr",
    "url": "https://physionet.org/files/ptb-xl-plus/1.0.1/fiducial_points/ecgdeli/10000/10401_points_lead_V6.atr",
    "bytes": 3128,
    "sha256": "e20fd78d1b07486c1190da35c2e0972949a6668e1e1495cad840828783db8f73",
    "official_verified": true,
    "status": "ok"
  },
  {
    "dataset": "ptbxl",
    "path": "records500/09000/09929_hr.dat",
    "url": "https://physionet.org/files/ptb-xl/1.0.3/records500/09000/09929_hr.dat",
    "bytes": 120000,
    "sha256": "d4d792a6d9bf0834a2a110c851dd16f82fd4c2789afd9b283104a5c4e86468f8",
    "official_verified": true,
    "status": "ok"
  },
  {
    "dataset": "ptbxl",
    "path": "records500/16000/16127_hr.hea",
    "url": "https://physionet.org/files/ptb-xl/1.0.3/records500/16000/16127_hr.hea",
    "bytes": 614,
    "sha256": "cfbe470c374dc3aa26330aab5f6c0fbd6a43b0183603ccaaa0d409280070a46c",
    "official_verified": true,
    "status": "ok"
  },
  {
    "dataset": "plus",
    "path": "fiducial_points/ecgdeli/16000/16127_points_lead_V1.atr",
    "url": "https://physionet.org/files/ptb-xl-plus/1.0.1/fiducial_points/ecgdeli/16000/16127_points_lead_V1.atr",
    "bytes": 2510,
    "sha256": "11a614e978101504849a030e03e32ec6d9459f28f9e2ace5addaced8d08ef38c",
    "official_verified": true,
    "status": "ok"
  },
  {
    "dataset": "plus",
    "path": "fiducial_points/ecgdeli/09000/09929_points_lead_V1.atr",
    "url": "https://physionet.org/files/ptb-xl-plus/1.0.1/fiducial_points/ecgdeli/09000/09929_points_lead_V1.atr",
    "bytes": 2304,
    "sha256": "18229f5cfef8b5272483ba7a68c995a7f3b857e2165ef9fcd959b5984bc1132c",
    "official_verified": true,
    "status": "ok"
  },
  {
    "dataset": "ptbxl",
    "path": "records500/16000/16127_hr.dat",
    "url": "https://physionet.org/files/ptb-xl/1.0.3/records500/16000/16127_hr.dat",
    "bytes": 120000,
    "sha256": "2464dc1a3520740d0e2485221afd035902897e37b8fb0e9690f2df47ac9d3085",
    "official_verified": true,
    "status": "ok"
  },
  {
    "dataset": "plus",
    "path": "fiducial_points/ecgdeli/16000/16127_points_lead_V6.atr",
    "url": "https://physionet.org/files/ptb-xl-plus/1.0.1/fiducial_points/ecgdeli/16000/16127_points_lead_V6.atr",
    "bytes": 2510,
    "sha256": "d7feda5c57cb25feab0a1d93f790a56b94cf0c777ea34c264f2a3b1f73761725",
    "official_verified": true,
    "status": "ok"
  },
  {
    "dataset": "plus",
    "path": "fiducial_points/ecgdeli/01000/01860_points_lead_V1.atr",
    "url": "https://physionet.org/files/ptb-xl-plus/1.0.1/fiducial_points/ecgdeli/01000/01860_points_lead_V1.atr",
    "bytes": 2510,
    "sha256": "27fe354d82fa4350bfdbb4cf8bb10db1fb39ac4ac97a892acf4181d64f69ca16",
    "official_verified": true,
    "status": "ok"
  },
  {
    "dataset": "ptbxl",
    "path": "records500/01000/01860_hr.hea",
    "url": "https://physionet.org/files/ptb-xl/1.0.3/records500/01000/01860_hr.hea",
    "bytes": 606,
    "sha256": "29f25f6935219387efdb1ec677f593159ddff68e336c9a003a6943f8a7d08a25",
    "official_verified": true,
    "status": "ok"
  },
  {
    "dataset": "ptbxl",
    "path": "records500/08000/08844_hr.hea",
    "url": "https://physionet.org/files/ptb-xl/1.0.3/records500/08000/08844_hr.hea",
    "bytes": 610,
    "sha256": "f79a91ac327b6a88eecc5e547ce3fce2220d71edd647a200d86edfa3e25ae808",
    "official_verified": true,
    "status": "ok"
  },
  {
    "dataset": "ptbxl",
    "path": "records500/01000/01860_hr.dat",
    "url": "https://physionet.org/files/ptb-xl/1.0.3/records500/01000/01860_hr.dat",
    "bytes": 120000,
    "sha256": "13488d08fe19a6bbc9f83e4e060448cdbe92ebe308558727815aa4462e63b7f1",
    "official_verified": true,
    "status": "ok"
  },
  {
    "dataset": "ptbxl",
    "path": "records500/11000/11182_hr.hea",
    "url": "https://physionet.org/files/ptb-xl/1.0.3/records500/11000/11182_hr.hea",
    "bytes": 603,
    "sha256": "4b2f5607eb5b9821c696d1e7320758055329be9118d1fdd022a292cc49f8137e",
    "official_verified": true,
    "status": "ok"
  },
  {
    "dataset": "plus",
    "path": "fiducial_points/ecgdeli/08000/08844_points_lead_V1.atr",
    "url": "https://physionet.org/files/ptb-xl-plus/1.0.1/fiducial_points/ecgdeli/08000/08844_points_lead_V1.atr",
    "bytes": 2922,
    "sha256": "72a04676cc17c67a494f8e69e34cb0990734901a1da9db30a571a149e24c400f",
    "official_verified": true,
    "status": "ok"
  },
  {
    "dataset": "plus",
    "path": "fiducial_points/ecgdeli/01000/01860_points_lead_V6.atr",
    "url": "https://physionet.org/files/ptb-xl-plus/1.0.1/fiducial_points/ecgdeli/01000/01860_points_lead_V6.atr",
    "bytes": 2510,
    "sha256": "6dcc9d384c091eebae5bd910dc3ac286306438fe7ef09d28cc4af3db60c6d457",
    "official_verified": true,
    "status": "ok"
  },
  {
    "dataset": "plus",
    "path": "fiducial_points/ecgdeli/08000/08844_points_lead_V6.atr",
    "url": "https://physionet.org/files/ptb-xl-plus/1.0.1/fiducial_points/ecgdeli/08000/08844_points_lead_V6.atr",
    "bytes": 2922,
    "sha256": "2c3774aee3c669278c2560221c20f6dc2245284479e4a47bb7290577b89954eb",
    "official_verified": true,
    "status": "ok"
  },
  {
    "dataset": "plus",
    "path": "fiducial_points/ecgdeli/11000/11182_points_lead_V1.atr",
    "url": "https://physionet.org/files/ptb-xl-plus/1.0.1/fiducial_points/ecgdeli/11000/11182_points_lead_V1.atr",
    "bytes": 2922,
    "sha256": "2b4b886a06cb29f1ba604fbe224e7e151f93d28a5d3489e67d1ee3a9e9052d77",
    "official_verified": true,
    "status": "ok"
  },
  {
    "dataset": "ptbxl",
    "path": "records500/08000/08844_hr.dat",
    "url": "https://physionet.org/files/ptb-xl/1.0.3/records500/08000/08844_hr.dat",
    "bytes": 120000,
    "sha256": "7e476d7362b7ab3c2028dd76cdcf7e26b4c63d4677a77c95ea49da7846f41d6d",
    "official_verified": true,
    "status": "ok"
  },
  {
    "dataset": "plus",
    "path": "fiducial_points/ecgdeli/19000/19955_points_lead_V1.atr",
    "url": "https://physionet.org/files/ptb-xl-plus/1.0.1/fiducial_points/ecgdeli/19000/19955_points_lead_V1.atr",
    "bytes": 1686,
    "sha256": "479016f9798d9ea2512c6432b7ef68f9b53b43b0013a216fb28fc205622a33ff",
    "official_verified": true,
    "status": "ok"
  },
  {
    "dataset": "ptbxl",
    "path": "records500/05000/05351_hr.hea",
    "url": "https://physionet.org/files/ptb-xl/1.0.3/records500/05000/05351_hr.hea",
    "bytes": 605,
    "sha256": "a2a4aabaacaeca55963e1f7696b846fc965911299819f448cb198b678f885205",
    "official_verified": true,
    "status": "ok"
  },
  {
    "dataset": "ptbxl",
    "path": "records500/19000/19955_hr.hea",
    "url": "https://physionet.org/files/ptb-xl/1.0.3/records500/19000/19955_hr.hea",
    "bytes": 609,
    "sha256": "a5f8a512235462227c4d7520b020964d4880683063efffe1f6419e7d67af260f",
    "official_verified": true,
    "status": "ok"
  },
  {
    "dataset": "ptbxl",
    "path": "records500/11000/11182_hr.dat",
    "url": "https://physionet.org/files/ptb-xl/1.0.3/records500/11000/11182_hr.dat",
    "bytes": 120000,
    "sha256": "6ea71a4d648d18a25198cd0d5e32ec259f76ddd32d70f6343f26ad78051011a4",
    "official_verified": true,
    "status": "ok"
  },
  {
    "dataset": "plus",
    "path": "fiducial_points/ecgdeli/19000/19955_points_lead_V6.atr",
    "url": "https://physionet.org/files/ptb-xl-plus/1.0.1/fiducial_points/ecgdeli/19000/19955_points_lead_V6.atr",
    "bytes": 1686,
    "sha256": "659a092a3998fda4c57a30ea3047678394bf3e5c5afcb20c9c2242ab3a7f16ad",
    "official_verified": true,
    "status": "ok"
  },
  {
    "dataset": "plus",
    "path": "fiducial_points/ecgdeli/11000/11182_points_lead_V6.atr",
    "url": "https://physionet.org/files/ptb-xl-plus/1.0.1/fiducial_points/ecgdeli/11000/11182_points_lead_V6.atr",
    "bytes": 2922,
    "sha256": "be214b7824f63994b1d4e7d7ca943f6d42ab3502d1b4d164ce0103327b7e1a43",
    "official_verified": true,
    "status": "ok"
  },
  {
    "dataset": "plus",
    "path": "fiducial_points/ecgdeli/05000/05351_points_lead_V1.atr",
    "url": "https://physionet.org/files/ptb-xl-plus/1.0.1/fiducial_points/ecgdeli/05000/05351_points_lead_V1.atr",
    "bytes": 2716,
    "sha256": "c3f2b553e0d8deb57eec8edb9406160a154aff98b8d9e319d6484e847cc7c360",
    "official_verified": true,
    "status": "ok"
  },
  {
    "dataset": "plus",
    "path": "fiducial_points/ecgdeli/05000/05351_points_lead_V6.atr",
    "url": "https://physionet.org/files/ptb-xl-plus/1.0.1/fiducial_points/ecgdeli/05000/05351_points_lead_V6.atr",
    "bytes": 2716,
    "sha256": "ba299649004f0b232ee16aa3c13588e94a204d15908f474b1b162e0e9e313f18",
    "official_verified": true,
    "status": "ok"
  },
  {
    "dataset": "ptbxl",
    "path": "records500/01000/01456_hr.hea",
    "url": "https://physionet.org/files/ptb-xl/1.0.3/records500/01000/01456_hr.hea",
    "bytes": 613,
    "sha256": "3689c416d6a30494fb5ed3bc3756499ae18fb2b2920bbc8c7f0fb83241739d04",
    "official_verified": true,
    "status": "ok"
  },
  {
    "dataset": "ptbxl",
    "path": "records500/13000/13912_hr.hea",
    "url": "https://physionet.org/files/ptb-xl/1.0.3/records500/13000/13912_hr.hea",
    "bytes": 604,
    "sha256": "ffb9b62a12c21ccf3597f63b6e963e0443a4909c14c382697dda6dae310d9fe3",
    "official_verified": true,
    "status": "ok"
  },
  {
    "dataset": "plus",
    "path": "fiducial_points/ecgdeli/01000/01456_points_lead_V1.atr",
    "url": "https://physionet.org/files/ptb-xl-plus/1.0.1/fiducial_points/ecgdeli/01000/01456_points_lead_V1.atr",
    "bytes": 4364,
    "sha256": "f6a11aa49df76da73bebb02c596856e9b04884fedd920f4bc99307c631a2ead2",
    "official_verified": true,
    "status": "ok"
  },
  {
    "dataset": "ptbxl",
    "path": "records500/21000/21622_hr.hea",
    "url": "https://physionet.org/files/ptb-xl/1.0.3/records500/21000/21622_hr.hea",
    "bytes": 603,
    "sha256": "a560149b7258f3f3459fc8043defa0a8b1c50516cd4babe6a6cf71ed3a82974c",
    "official_verified": true,
    "status": "ok"
  },
  {
    "dataset": "plus",
    "path": "fiducial_points/ecgdeli/13000/13912_points_lead_V1.atr",
    "url": "https://physionet.org/files/ptb-xl-plus/1.0.1/fiducial_points/ecgdeli/13000/13912_points_lead_V1.atr",
    "bytes": 2922,
    "sha256": "8f0bfb9ed11a0555a0dd32ea0294dc48c0692e69093b3a8fa64399996b46f413",
    "official_verified": true,
    "status": "ok"
  },
  {
    "dataset": "plus",
    "path": "fiducial_points/ecgdeli/13000/13912_points_lead_V6.atr",
    "url": "https://physionet.org/files/ptb-xl-plus/1.0.1/fiducial_points/ecgdeli/13000/13912_points_lead_V6.atr",
    "bytes": 2922,
    "sha256": "78d98fe88bcb1635b78be9fb12e6808bb79a50b822849ac58b482288b9562784",
    "official_verified": true,
    "status": "ok"
  },
  {
    "dataset": "plus",
    "path": "fiducial_points/ecgdeli/01000/01456_points_lead_V6.atr",
    "url": "https://physionet.org/files/ptb-xl-plus/1.0.1/fiducial_points/ecgdeli/01000/01456_points_lead_V6.atr",
    "bytes": 4364,
    "sha256": "a50b3ae3fb74c74f0aa21ffdf37b166bd61a4532624ffc718d14930f1d75621b",
    "official_verified": true,
    "status": "ok"
  },
  {
    "dataset": "ptbxl",
    "path": "records500/19000/19955_hr.dat",
    "url": "https://physionet.org/files/ptb-xl/1.0.3/records500/19000/19955_hr.dat",
    "bytes": 120000,
    "sha256": "1de7cb902f686f77f3610a04ec9156f7b8a29a64438a8c420ec0f546ad052b44",
    "official_verified": true,
    "status": "ok"
  },
  {
    "dataset": "plus",
    "path": "fiducial_points/ecgdeli/21000/21622_points_lead_V1.atr",
    "url": "https://physionet.org/files/ptb-xl-plus/1.0.1/fiducial_points/ecgdeli/21000/21622_points_lead_V1.atr",
    "bytes": 1892,
    "sha256": "7c8427f60641848b7b30b3ae2569916359aa7c334f20e8357b6bcebfb152041e",
    "official_verified": true,
    "status": "ok"
  },
  {
    "dataset": "plus",
    "path": "fiducial_points/ecgdeli/21000/21622_points_lead_V6.atr",
    "url": "https://physionet.org/files/ptb-xl-plus/1.0.1/fiducial_points/ecgdeli/21000/21622_points_lead_V6.atr",
    "bytes": 1892,
    "sha256": "6d4aa855207718a59120cde9b06d42d4eb6143bbdc2ee1e29f5a7498162b67d1",
    "official_verified": true,
    "status": "ok"
  },
  {
    "dataset": "ptbxl",
    "path": "records500/05000/05351_hr.dat",
    "url": "https://physionet.org/files/ptb-xl/1.0.3/records500/05000/05351_hr.dat",
    "bytes": 120000,
    "sha256": "5069c695ef5feea14e707ae691c1870e762d76b01cb804195a1c06869ff2de1e",
    "official_verified": true,
    "status": "ok"
  },
  {
    "dataset": "ptbxl",
    "path": "records500/13000/13912_hr.dat",
    "url": "https://physionet.org/files/ptb-xl/1.0.3/records500/13000/13912_hr.dat",
    "bytes": 120000,
    "sha256": "4a6ab82793c27b5d8e1adf31d4c2c552374bedf32cda02fa29af5552ba53116e",
    "official_verified": true,
    "status": "ok"
  },
  {
    "dataset": "ptbxl",
    "path": "records500/01000/01456_hr.dat",
    "url": "https://physionet.org/files/ptb-xl/1.0.3/records500/01000/01456_hr.dat",
    "bytes": 120000,
    "sha256": "4cc82b5389462a17750672d09bf851d41a70afc6bee077b976d34499ddc9c99b",
    "official_verified": true,
    "status": "ok"
  },
  {
    "dataset": "ptbxl",
    "path": "records500/10000/10200_hr.hea",
    "url": "https://physionet.org/files/ptb-xl/1.0.3/records500/10000/10200_hr.hea",
    "bytes": 601,
    "sha256": "cafa3d2668c0b5e24da1bffe4091c1bbfa097c3b19ec6f586d02850f4d826ce0",
    "official_verified": true,
    "status": "ok"
  },
  {
    "dataset": "ptbxl",
    "path": "records500/21000/21622_hr.dat",
    "url": "https://physionet.org/files/ptb-xl/1.0.3/records500/21000/21622_hr.dat",
    "bytes": 120000,
    "sha256": "b9e174dc94d5e353d8fce148e03b8d77d1180a0dc37ba210e6036ae39535eb90",
    "official_verified": true,
    "status": "ok"
  },
  {
    "dataset": "ptbxl",
    "path": "records500/10000/10200_hr.dat",
    "url": "https://physionet.org/files/ptb-xl/1.0.3/records500/10000/10200_hr.dat",
    "bytes": 120000,
    "sha256": "c469c9de78671b132674e641c258970ee77d113cb50929e108bc134bed54d791",
    "official_verified": true,
    "status": "ok"
  },
  {
    "dataset": "plus",
    "path": "fiducial_points/ecgdeli/10000/10200_points_lead_V1.atr",
    "url": "https://physionet.org/files/ptb-xl-plus/1.0.1/fiducial_points/ecgdeli/10000/10200_points_lead_V1.atr",
    "bytes": 2510,
    "sha256": "7524b3f91ed48821c5662a3ae5c1bfbe9d5418805f1babd84e7de360b40f9e57",
    "official_verified": true,
    "status": "ok"
  },
  {
    "dataset": "ptbxl",
    "path": "records500/01000/01885_hr.hea",
    "url": "https://physionet.org/files/ptb-xl/1.0.3/records500/01000/01885_hr.hea",
    "bytes": 604,
    "sha256": "a7a087a55305963a4f57d8b07c30fe4034ef3d039e93f51331f0dca6a78b13c3",
    "official_verified": true,
    "status": "ok"
  },
  {
    "dataset": "plus",
    "path": "fiducial_points/ecgdeli/01000/01885_points_lead_V6.atr",
    "url": "https://physionet.org/files/ptb-xl-plus/1.0.1/fiducial_points/ecgdeli/01000/01885_points_lead_V6.atr",
    "bytes": 2304,
    "sha256": "5e7beb6197905238e3f3059a554de0510caae72ee75f8c4b2932d38fe23abaf6",
    "official_verified": true,
    "status": "ok"
  },
  {
    "dataset": "ptbxl",
    "path": "records500/05000/05916_hr.hea",
    "url": "https://physionet.org/files/ptb-xl/1.0.3/records500/05000/05916_hr.hea",
    "bytes": 605,
    "sha256": "8ab89b7ac1d52affe4297517b4b7b0a723d2cca76b8f908ccd68b19533b8afd3",
    "official_verified": true,
    "status": "ok"
  },
  {
    "dataset": "plus",
    "path": "fiducial_points/ecgdeli/01000/01885_points_lead_V1.atr",
    "url": "https://physionet.org/files/ptb-xl-plus/1.0.1/fiducial_points/ecgdeli/01000/01885_points_lead_V1.atr",
    "bytes": 2304,
    "sha256": "b3a297c1e45322ee72ee4b3a98b02108a11ad45050ad8b52fb495b3465fc5b91",
    "official_verified": true,
    "status": "ok"
  },
  {
    "dataset": "plus",
    "path": "fiducial_points/ecgdeli/10000/10200_points_lead_V6.atr",
    "url": "https://physionet.org/files/ptb-xl-plus/1.0.1/fiducial_points/ecgdeli/10000/10200_points_lead_V6.atr",
    "bytes": 2510,
    "sha256": "995476f8458b8ac3d6c6bfbbd000300b9c25bea40cf55dba080410ef5e38b6e3",
    "official_verified": true,
    "status": "ok"
  },
  {
    "dataset": "plus",
    "path": "fiducial_points/ecgdeli/05000/05916_points_lead_V1.atr",
    "url": "https://physionet.org/files/ptb-xl-plus/1.0.1/fiducial_points/ecgdeli/05000/05916_points_lead_V1.atr",
    "bytes": 2304,
    "sha256": "20bd769314c967c45f5b46cccf91535280c8325c2d2eb7ff62c436b6bc800f7e",
    "official_verified": true,
    "status": "ok"
  },
  {
    "dataset": "ptbxl",
    "path": "records500/01000/01885_hr.dat",
    "url": "https://physionet.org/files/ptb-xl/1.0.3/records500/01000/01885_hr.dat",
    "bytes": 120000,
    "sha256": "fe5d78ffe2a1f4de69e164b0bf51d38d89ec9b8ee69c4e6e84ec01442cc11fe9",
    "official_verified": true,
    "status": "ok"
  },
  {
    "dataset": "ptbxl",
    "path": "records500/05000/05916_hr.dat",
    "url": "https://physionet.org/files/ptb-xl/1.0.3/records500/05000/05916_hr.dat",
    "bytes": 120000,
    "sha256": "ea2db853803a5b346d69d0bbd5f1d297af6b4a78af2ff54534b8db96cd029b43",
    "official_verified": true,
    "status": "ok"
  },
  {
    "dataset": "plus",
    "path": "fiducial_points/ecgdeli/05000/05916_points_lead_V6.atr",
    "url": "https://physionet.org/files/ptb-xl-plus/1.0.1/fiducial_points/ecgdeli/05000/05916_points_lead_V6.atr",
    "bytes": 2304,
    "sha256": "aae6a75e45cac6f06d965032c848186a78a9c57a047dacbbb66fa95ead86e40d",
    "official_verified": true,
    "status": "ok"
  },
  {
    "dataset": "plus",
    "path": "fiducial_points/ecgdeli/13000/13913_points_lead_V1.atr",
    "url": "https://physionet.org/files/ptb-xl-plus/1.0.1/fiducial_points/ecgdeli/13000/13913_points_lead_V1.atr",
    "bytes": 4158,
    "sha256": "df834f3653d758186f72a109993ba2513a24757b6b385fdb4cf6e9cae577925a",
    "official_verified": true,
    "status": "ok"
  },
  {
    "dataset": "plus",
    "path": "fiducial_points/ecgdeli/13000/13913_points_lead_V6.atr",
    "url": "https://physionet.org/files/ptb-xl-plus/1.0.1/fiducial_points/ecgdeli/13000/13913_points_lead_V6.atr",
    "bytes": 4158,
    "sha256": "d1a464565aba70cdeb0b01cd4a53a03f8e1713277fc39f0736a193dff8e4007a",
    "official_verified": true,
    "status": "ok"
  },
  {
    "dataset": "ptbxl",
    "path": "records500/13000/13913_hr.hea",
    "url": "https://physionet.org/files/ptb-xl/1.0.3/records500/13000/13913_hr.hea",
    "bytes": 615,
    "sha256": "1615b3face190a0488bd6332bcbd6c2decc48e4a4e3ceaf121d29c177bfb6f26",
    "official_verified": true,
    "status": "ok"
  },
  {
    "dataset": "plus",
    "path": "fiducial_points/ecgdeli/17000/17193_points_lead_V1.atr",
    "url": "https://physionet.org/files/ptb-xl-plus/1.0.1/fiducial_points/ecgdeli/17000/17193_points_lead_V1.atr",
    "bytes": 3128,
    "sha256": "33e883d0187c826ba6c1cf6732a9969fe41c9543178db52dbff6714a5eda1b53",
    "official_verified": true,
    "status": "ok"
  },
  {
    "dataset": "ptbxl",
    "path": "records500/17000/17193_hr.hea",
    "url": "https://physionet.org/files/ptb-xl/1.0.3/records500/17000/17193_hr.hea",
    "bytes": 609,
    "sha256": "3ffebd282e2b81ec050b289c97d85652a73bc622391289ddc80fc6f2dacaeed4",
    "official_verified": true,
    "status": "ok"
  },
  {
    "dataset": "plus",
    "path": "fiducial_points/ecgdeli/17000/17193_points_lead_V6.atr",
    "url": "https://physionet.org/files/ptb-xl-plus/1.0.1/fiducial_points/ecgdeli/17000/17193_points_lead_V6.atr",
    "bytes": 3128,
    "sha256": "f0a809f1e0e4d38eec0485557781af2d115df1ef0159a102c8c40c3321d3456b",
    "official_verified": true,
    "status": "ok"
  },
  {
    "dataset": "ptbxl",
    "path": "records500/03000/03486_hr.hea",
    "url": "https://physionet.org/files/ptb-xl/1.0.3/records500/03000/03486_hr.hea",
    "bytes": 618,
    "sha256": "db10dce9b48190b3522642ed1a6f752db9f546d9b14d7588ecf73e87249ba08f",
    "official_verified": true,
    "status": "ok"
  },
  {
    "dataset": "plus",
    "path": "fiducial_points/ecgdeli/03000/03486_points_lead_V1.atr",
    "url": "https://physionet.org/files/ptb-xl-plus/1.0.1/fiducial_points/ecgdeli/03000/03486_points_lead_V1.atr",
    "bytes": 2922,
    "sha256": "fdc42ca71637c538a8c32d5b23ad4d30491c7396af1267f14d2d01383a2e895e",
    "official_verified": true,
    "status": "ok"
  },
  {
    "dataset": "plus",
    "path": "fiducial_points/ecgdeli/03000/03486_points_lead_V6.atr",
    "url": "https://physionet.org/files/ptb-xl-plus/1.0.1/fiducial_points/ecgdeli/03000/03486_points_lead_V6.atr",
    "bytes": 2922,
    "sha256": "965eabed8f7d1d55cfde07925102390466ca23c63b9711cc1c3f0c5dfb965859",
    "official_verified": true,
    "status": "ok"
  },
  {
    "dataset": "ptbxl",
    "path": "records500/14000/14256_hr.hea",
    "url": "https://physionet.org/files/ptb-xl/1.0.3/records500/14000/14256_hr.hea",
    "bytes": 604,
    "sha256": "9f25649f329644e58b285a786a6823f0ec6e5f0a68fbb2b3f89fb8b67f7d0c70",
    "official_verified": true,
    "status": "ok"
  },
  {
    "dataset": "ptbxl",
    "path": "records500/13000/13913_hr.dat",
    "url": "https://physionet.org/files/ptb-xl/1.0.3/records500/13000/13913_hr.dat",
    "bytes": 120000,
    "sha256": "c6a76119e3f67533575c07807b95866c5e9d1e0a9ba99250d9e40e475f2962e2",
    "official_verified": true,
    "status": "ok"
  },
  {
    "dataset": "plus",
    "path": "fiducial_points/ecgdeli/14000/14256_points_lead_V1.atr",
    "url": "https://physionet.org/files/ptb-xl-plus/1.0.1/fiducial_points/ecgdeli/14000/14256_points_lead_V1.atr",
    "bytes": 2304,
    "sha256": "9c87cc4ba3a674b9dc93a078cfcd1dd673ee4f7c80df02c23f6de0ba3bbf1c0f",
    "official_verified": true,
    "status": "ok"
  },
  {
    "dataset": "ptbxl",
    "path": "records500/06000/06230_hr.hea",
    "url": "https://physionet.org/files/ptb-xl/1.0.3/records500/06000/06230_hr.hea",
    "bytes": 611,
    "sha256": "a748a9ae08c8a85dc32e30bd0ed2caec1db42132bd6138880febfc395e3ec8cb",
    "official_verified": true,
    "status": "ok"
  },
  {
    "dataset": "ptbxl",
    "path": "records500/17000/17193_hr.dat",
    "url": "https://physionet.org/files/ptb-xl/1.0.3/records500/17000/17193_hr.dat",
    "bytes": 120000,
    "sha256": "a4b34b92ce8eea1af6642a0df4dc23556aced167f68f484a8255d81565ad1d84",
    "official_verified": true,
    "status": "ok"
  },
  {
    "dataset": "ptbxl",
    "path": "records500/03000/03486_hr.dat",
    "url": "https://physionet.org/files/ptb-xl/1.0.3/records500/03000/03486_hr.dat",
    "bytes": 120000,
    "sha256": "e7d4ee1e6788fa033218530077d61ab82c8b10d7825d1476bd4b49c840e4aacf",
    "official_verified": true,
    "status": "ok"
  },
  {
    "dataset": "ptbxl",
    "path": "records500/14000/14256_hr.dat",
    "url": "https://physionet.org/files/ptb-xl/1.0.3/records500/14000/14256_hr.dat",
    "bytes": 120000,
    "sha256": "57e046bf0c625316acb0a41ae1b598d58a1b8cf6cefdd09072d8c1fe792c35b4",
    "official_verified": true,
    "status": "ok"
  },
  {
    "dataset": "plus",
    "path": "fiducial_points/ecgdeli/14000/14256_points_lead_V6.atr",
    "url": "https://physionet.org/files/ptb-xl-plus/1.0.1/fiducial_points/ecgdeli/14000/14256_points_lead_V6.atr",
    "bytes": 2304,
    "sha256": "2ed49b33c84a1657cca044d080295b21c95d3fa7c715c6a9de2d244981a76200",
    "official_verified": true,
    "status": "ok"
  },
  {
    "dataset": "ptbxl",
    "path": "records500/06000/06230_hr.dat",
    "url": "https://physionet.org/files/ptb-xl/1.0.3/records500/06000/06230_hr.dat",
    "bytes": 120000,
    "sha256": "ef119d3724c3e3b08aa297e2dfad72c69b6c59b48ecdb7964c56dcd365d08bc4",
    "official_verified": true,
    "status": "ok"
  },
  {
    "dataset": "plus",
    "path": "fiducial_points/ecgdeli/06000/06230_points_lead_V6.atr",
    "url": "https://physionet.org/files/ptb-xl-plus/1.0.1/fiducial_points/ecgdeli/06000/06230_points_lead_V6.atr",
    "bytes": 2304,
    "sha256": "b6b5f52dd7ffa723380886dc587da2e5e8933ffd7636e0d4fc3ab6506992598a",
    "official_verified": true,
    "status": "ok"
  },
  {
    "dataset": "ptbxl",
    "path": "records500/08000/08916_hr.hea",
    "url": "https://physionet.org/files/ptb-xl/1.0.3/records500/08000/08916_hr.hea",
    "bytes": 606,
    "sha256": "2297e09871a707d4d163cc0358f67e4df0a6481fbd8e6db9e0817234c2e9e41c",
    "official_verified": true,
    "status": "ok"
  },
  {
    "dataset": "ptbxl",
    "path": "records500/08000/08916_hr.dat",
    "url": "https://physionet.org/files/ptb-xl/1.0.3/records500/08000/08916_hr.dat",
    "bytes": 120000,
    "sha256": "acb7106599cdc414fd29b00326bb6bfae69f52fdbc9f45b784c5b69ab6527063",
    "official_verified": true,
    "status": "ok"
  },
  {
    "dataset": "plus",
    "path": "fiducial_points/ecgdeli/06000/06230_points_lead_V1.atr",
    "url": "https://physionet.org/files/ptb-xl-plus/1.0.1/fiducial_points/ecgdeli/06000/06230_points_lead_V1.atr",
    "bytes": 2304,
    "sha256": "dfd4d2cbf1bb25179683f4a518d5e8e24ec04962aaed73e804e5ea2a9a9ec433",
    "official_verified": true,
    "status": "ok"
  },
  {
    "dataset": "plus",
    "path": "fiducial_points/ecgdeli/08000/08916_points_lead_V1.atr",
    "url": "https://physionet.org/files/ptb-xl-plus/1.0.1/fiducial_points/ecgdeli/08000/08916_points_lead_V1.atr",
    "bytes": 2510,
    "sha256": "0a5b04dadf9c7e8956c2074d00a19d6de3570e2d8ee25d99dd56b50aeeab5c3d",
    "official_verified": true,
    "status": "ok"
  },
  {
    "dataset": "ptbxl",
    "path": "records500/06000/06046_hr.hea",
    "url": "https://physionet.org/files/ptb-xl/1.0.3/records500/06000/06046_hr.hea",
    "bytes": 615,
    "sha256": "e00970e3dbed836f9aa4a34620eee2693e0bf4937e126e94a2662c20fea3e00f",
    "official_verified": true,
    "status": "ok"
  },
  {
    "dataset": "plus",
    "path": "fiducial_points/ecgdeli/06000/06046_points_lead_V1.atr",
    "url": "https://physionet.org/files/ptb-xl-plus/1.0.1/fiducial_points/ecgdeli/06000/06046_points_lead_V1.atr",
    "bytes": 2098,
    "sha256": "447a6fe09c3d9e961d04b872d91e926fe37a494aaef25464638e087ec7d56b23",
    "official_verified": true,
    "status": "ok"
  },
  {
    "dataset": "plus",
    "path": "fiducial_points/ecgdeli/08000/08916_points_lead_V6.atr",
    "url": "https://physionet.org/files/ptb-xl-plus/1.0.1/fiducial_points/ecgdeli/08000/08916_points_lead_V6.atr",
    "bytes": 2510,
    "sha256": "f19ed6f6e8e1e498e6e253e7c988fbbbb8525eee7587b76edd0d84c1d7acc88d",
    "official_verified": true,
    "status": "ok"
  },
  {
    "dataset": "ptbxl",
    "path": "records500/06000/06046_hr.dat",
    "url": "https://physionet.org/files/ptb-xl/1.0.3/records500/06000/06046_hr.dat",
    "bytes": 120000,
    "sha256": "fac3dae14a8d4275f6b4dab84eb65062872447a6c45c4d63cc2d08e89d784d1e",
    "official_verified": true,
    "status": "ok"
  },
  {
    "dataset": "plus",
    "path": "fiducial_points/ecgdeli/06000/06046_points_lead_V6.atr",
    "url": "https://physionet.org/files/ptb-xl-plus/1.0.1/fiducial_points/ecgdeli/06000/06046_points_lead_V6.atr",
    "bytes": 2098,
    "sha256": "900a5326fb06882b02f1eb85b36b5e8c546501950bf6c65d2d0267d7fdd97016",
    "official_verified": true,
    "status": "ok"
  },
  {
    "dataset": "ptbxl",
    "path": "records500/01000/01275_hr.hea",
    "url": "https://physionet.org/files/ptb-xl/1.0.3/records500/01000/01275_hr.hea",
    "bytes": 600,
    "sha256": "fdf7bf0e0898c164056cd0d70a066821ac1b4d53903e6d81427841860bf99cf9",
    "official_verified": true,
    "status": "ok"
  },
  {
    "dataset": "plus",
    "path": "fiducial_points/ecgdeli/01000/01275_points_lead_V1.atr",
    "url": "https://physionet.org/files/ptb-xl-plus/1.0.1/fiducial_points/ecgdeli/01000/01275_points_lead_V1.atr",
    "bytes": 2510,
    "sha256": "8d40c185710fbafdc21297e2403eee52e25eb2e91862c389ff9c001c3002c1ca",
    "official_verified": true,
    "status": "ok"
  },
  {
    "dataset": "plus",
    "path": "fiducial_points/ecgdeli/01000/01275_points_lead_V6.atr",
    "url": "https://physionet.org/files/ptb-xl-plus/1.0.1/fiducial_points/ecgdeli/01000/01275_points_lead_V6.atr",
    "bytes": 2510,
    "sha256": "f3d44328510540c3e3a3d1197d935300286d91d2a5f2009e891ebaa7ec7aa350",
    "official_verified": true,
    "status": "ok"
  },
  {
    "dataset": "ptbxl",
    "path": "records500/01000/01275_hr.dat",
    "url": "https://physionet.org/files/ptb-xl/1.0.3/records500/01000/01275_hr.dat",
    "bytes": 120000,
    "sha256": "5fed8e9b91a9aaa046e0ac7672b1e766d42f00b907c2f449cf1bf4dd4a793df0",
    "official_verified": true,
    "status": "ok"
  },
  {
    "dataset": "ptbxl",
    "path": "records500/05000/05737_hr.hea",
    "url": "https://physionet.org/files/ptb-xl/1.0.3/records500/05000/05737_hr.hea",
    "bytes": 616,
    "sha256": "37a0004289e6e622c21ade4f6280598f749ea9e388d359cce3e2d91d8a541c84",
    "official_verified": true,
    "status": "ok"
  },
  {
    "dataset": "plus",
    "path": "fiducial_points/ecgdeli/07000/07916_points_lead_V6.atr",
    "url": "https://physionet.org/files/ptb-xl-plus/1.0.1/fiducial_points/ecgdeli/07000/07916_points_lead_V6.atr",
    "bytes": 3334,
    "sha256": "7f2fc463ec1113c6bfa4c024b1ba146fc62ce66863afc444316598bcd6e08488",
    "official_verified": true,
    "status": "ok"
  },
  {
    "dataset": "plus",
    "path": "fiducial_points/ecgdeli/07000/07916_points_lead_V1.atr",
    "url": "https://physionet.org/files/ptb-xl-plus/1.0.1/fiducial_points/ecgdeli/07000/07916_points_lead_V1.atr",
    "bytes": 3334,
    "sha256": "6bb04f011d1f0077df225c978189fe3cec966bf56565e8b2a9861638f81c7e76",
    "official_verified": true,
    "status": "ok"
  },
  {
    "dataset": "plus",
    "path": "fiducial_points/ecgdeli/05000/05737_points_lead_V6.atr",
    "url": "https://physionet.org/files/ptb-xl-plus/1.0.1/fiducial_points/ecgdeli/05000/05737_points_lead_V6.atr",
    "bytes": 2510,
    "sha256": "abec172e945264d2d76f768d122b629d6d2332e6038ea8592fe2379790c3fc7d",
    "official_verified": true,
    "status": "ok"
  },
  {
    "dataset": "ptbxl",
    "path": "records500/07000/07916_hr.hea",
    "url": "https://physionet.org/files/ptb-xl/1.0.3/records500/07000/07916_hr.hea",
    "bytes": 607,
    "sha256": "b259025a8b5d2c5eb87eab5541bcdb222b151df61f9d72a20d73e99ae924e08f",
    "official_verified": true,
    "status": "ok"
  },
  {
    "dataset": "plus",
    "path": "fiducial_points/ecgdeli/05000/05737_points_lead_V1.atr",
    "url": "https://physionet.org/files/ptb-xl-plus/1.0.1/fiducial_points/ecgdeli/05000/05737_points_lead_V1.atr",
    "bytes": 2510,
    "sha256": "5e7bd3bde2a7c3cf8ba71b24aaaa8dcd98e8ae026dce9bda0219b5a15dbcb31f",
    "official_verified": true,
    "status": "ok"
  },
  {
    "dataset": "ptbxl",
    "path": "records500/05000/05737_hr.dat",
    "url": "https://physionet.org/files/ptb-xl/1.0.3/records500/05000/05737_hr.dat",
    "bytes": 120000,
    "sha256": "31d66e4e913c8cb341db61e4dfd1b803167cdedf6a52179f7ebdb747ff8e7e5c",
    "official_verified": true,
    "status": "ok"
  },
  {
    "dataset": "ptbxl",
    "path": "records500/07000/07916_hr.dat",
    "url": "https://physionet.org/files/ptb-xl/1.0.3/records500/07000/07916_hr.dat",
    "bytes": 120000,
    "sha256": "145e4f173211642ec04bf3d5e311f2cda91d2fc188777fb3daf0ba3fda8d5026",
    "official_verified": true,
    "status": "ok"
  },
  {
    "dataset": "ptbxl",
    "path": "records500/19000/19187_hr.hea",
    "url": "https://physionet.org/files/ptb-xl/1.0.3/records500/19000/19187_hr.hea",
    "bytes": 602,
    "sha256": "b3740bdf3da4639acfcb9ac96b137ea8cbaa4bb2386d5a39c4a5f3d01ef67e07",
    "official_verified": true,
    "status": "ok"
  },
  {
    "dataset": "plus",
    "path": "fiducial_points/ecgdeli/19000/19187_points_lead_V6.atr",
    "url": "https://physionet.org/files/ptb-xl-plus/1.0.1/fiducial_points/ecgdeli/19000/19187_points_lead_V6.atr",
    "bytes": 1892,
    "sha256": "ba4b4adfea39921b993197ef567935588ed6baf52d82c0072b621f9173957669",
    "official_verified": true,
    "status": "ok"
  },
  {
    "dataset": "plus",
    "path": "fiducial_points/ecgdeli/19000/19187_points_lead_V1.atr",
    "url": "https://physionet.org/files/ptb-xl-plus/1.0.1/fiducial_points/ecgdeli/19000/19187_points_lead_V1.atr",
    "bytes": 1892,
    "sha256": "92a649351bfa3019fb1e9174c8130792fac5773e778e2f00a421681b4bb1126c",
    "official_verified": true,
    "status": "ok"
  },
  {
    "dataset": "ptbxl",
    "path": "records500/06000/06265_hr.hea",
    "url": "https://physionet.org/files/ptb-xl/1.0.3/records500/06000/06265_hr.hea",
    "bytes": 605,
    "sha256": "2e3896c4c07a6ad0ac284a25d9b5ff3ce3ecc9bbe92002dc26fd2c0f998c7e16",
    "official_verified": true,
    "status": "ok"
  },
  {
    "dataset": "plus",
    "path": "fiducial_points/ecgdeli/06000/06265_points_lead_V1.atr",
    "url": "https://physionet.org/files/ptb-xl-plus/1.0.1/fiducial_points/ecgdeli/06000/06265_points_lead_V1.atr",
    "bytes": 3128,
    "sha256": "2d773187748044fc4241d718fa453e63265cf94450a70bbeeb6bac91f272ef3e",
    "official_verified": true,
    "status": "ok"
  },
  {
    "dataset": "plus",
    "path": "fiducial_points/ecgdeli/06000/06265_points_lead_V6.atr",
    "url": "https://physionet.org/files/ptb-xl-plus/1.0.1/fiducial_points/ecgdeli/06000/06265_points_lead_V6.atr",
    "bytes": 3128,
    "sha256": "cd2f2e69a17c3045f1d4680cb7989c6ba05b994b7d4f81fe78d2915627b8dafe",
    "official_verified": true,
    "status": "ok"
  },
  {
    "dataset": "ptbxl",
    "path": "records500/21000/21764_hr.hea",
    "url": "https://physionet.org/files/ptb-xl/1.0.3/records500/21000/21764_hr.hea",
    "bytes": 597,
    "sha256": "dc850f00f7d294de02affabff111fbca15099555062f265ea5e304d5f5a864d2",
    "official_verified": true,
    "status": "ok"
  },
  {
    "dataset": "ptbxl",
    "path": "records500/14000/14731_hr.hea",
    "url": "https://physionet.org/files/ptb-xl/1.0.3/records500/14000/14731_hr.hea",
    "bytes": 620,
    "sha256": "d5de0e26be1712e66c4441f97da8ec3355a4487edb33e39439712f265f2b5a11",
    "official_verified": true,
    "status": "ok"
  },
  {
    "dataset": "plus",
    "path": "fiducial_points/ecgdeli/21000/21764_points_lead_V1.atr",
    "url": "https://physionet.org/files/ptb-xl-plus/1.0.1/fiducial_points/ecgdeli/21000/21764_points_lead_V1.atr",
    "bytes": 2716,
    "sha256": "840869eae7038582d16d3e58ddaca45fe34d629cd42cfe6d2d7b5c6fe4b48c68",
    "official_verified": true,
    "status": "ok"
  },
  {
    "dataset": "plus",
    "path": "fiducial_points/ecgdeli/21000/21764_points_lead_V6.atr",
    "url": "https://physionet.org/files/ptb-xl-plus/1.0.1/fiducial_points/ecgdeli/21000/21764_points_lead_V6.atr",
    "bytes": 2716,
    "sha256": "356102b22460de7f3e0c679d0ed6c5fdbddc42c8c7c33e2e51ccb3843bba4411",
    "official_verified": true,
    "status": "ok"
  },
  {
    "dataset": "ptbxl",
    "path": "records500/06000/06004_hr.hea",
    "url": "https://physionet.org/files/ptb-xl/1.0.3/records500/06000/06004_hr.hea",
    "bytes": 610,
    "sha256": "08c7f99e26fcf60470ce74812a7ed21e27bd851239bb851b7c19f678b5bf77fa",
    "official_verified": true,
    "status": "ok"
  },
  {
    "dataset": "plus",
    "path": "fiducial_points/ecgdeli/14000/14731_points_lead_V1.atr",
    "url": "https://physionet.org/files/ptb-xl-plus/1.0.1/fiducial_points/ecgdeli/14000/14731_points_lead_V1.atr",
    "bytes": 2098,
    "sha256": "12961b0771fb8df08375db37dbd9025c334a76478328f5b95896e371bb4e3b69",
    "official_verified": true,
    "status": "ok"
  },
  {
    "dataset": "ptbxl",
    "path": "records500/19000/19187_hr.dat",
    "url": "https://physionet.org/files/ptb-xl/1.0.3/records500/19000/19187_hr.dat",
    "bytes": 120000,
    "sha256": "09c2ca940f5c7e478ff5509765de048192303f1f88edc897740c22a21fc05911",
    "official_verified": true,
    "status": "ok"
  },
  {
    "dataset": "ptbxl",
    "path": "records500/06000/06265_hr.dat",
    "url": "https://physionet.org/files/ptb-xl/1.0.3/records500/06000/06265_hr.dat",
    "bytes": 120000,
    "sha256": "68a950e53d44dffceee420c4de88e07ab1199dbb7d5b2c9c3494f7021bcbb9c7",
    "official_verified": true,
    "status": "ok"
  },
  {
    "dataset": "ptbxl",
    "path": "records500/21000/21764_hr.dat",
    "url": "https://physionet.org/files/ptb-xl/1.0.3/records500/21000/21764_hr.dat",
    "bytes": 120000,
    "sha256": "5daeb847013fb6f9b02e6ecf9847a57cd7823a9d7fe65156c439d14d71889610",
    "official_verified": true,
    "status": "ok"
  },
  {
    "dataset": "plus",
    "path": "fiducial_points/ecgdeli/06000/06004_points_lead_V6.atr",
    "url": "https://physionet.org/files/ptb-xl-plus/1.0.1/fiducial_points/ecgdeli/06000/06004_points_lead_V6.atr",
    "bytes": 2510,
    "sha256": "1a75f74b5e41678340fa2166f13e208816a2c15960abbb1d2ae3c646ecc09d0c",
    "official_verified": true,
    "status": "ok"
  },
  {
    "dataset": "ptbxl",
    "path": "records500/14000/14731_hr.dat",
    "url": "https://physionet.org/files/ptb-xl/1.0.3/records500/14000/14731_hr.dat",
    "bytes": 120000,
    "sha256": "6821e4069d1534d5816dbfdb8a5a7e725ba8e90f81c990cd1815ce89b994e2fb",
    "official_verified": true,
    "status": "ok"
  },
  {
    "dataset": "plus",
    "path": "fiducial_points/ecgdeli/14000/14731_points_lead_V6.atr",
    "url": "https://physionet.org/files/ptb-xl-plus/1.0.1/fiducial_points/ecgdeli/14000/14731_points_lead_V6.atr",
    "bytes": 2098,
    "sha256": "601575f3c84a78addaec2900f2f3543613b24ca91226553fa2613aecc5681c1d",
    "official_verified": true,
    "status": "ok"
  },
  {
    "dataset": "ptbxl",
    "path": "records500/06000/06004_hr.dat",
    "url": "https://physionet.org/files/ptb-xl/1.0.3/records500/06000/06004_hr.dat",
    "bytes": 120000,
    "sha256": "f23979f8cebc42e933528eabbd85a5312831c68b6fca4807730c35104fcb1d11",
    "official_verified": true,
    "status": "ok"
  },
  {
    "dataset": "ptbxl",
    "path": "records500/15000/15297_hr.hea",
    "url": "https://physionet.org/files/ptb-xl/1.0.3/records500/15000/15297_hr.hea",
    "bytes": 599,
    "sha256": "74f3d2d1aed8f0956e0f875f8a0bf5e9cc053ff8407ee77c0b799f4384e304b5",
    "official_verified": true,
    "status": "ok"
  },
  {
    "dataset": "plus",
    "path": "fiducial_points/ecgdeli/06000/06004_points_lead_V1.atr",
    "url": "https://physionet.org/files/ptb-xl-plus/1.0.1/fiducial_points/ecgdeli/06000/06004_points_lead_V1.atr",
    "bytes": 2510,
    "sha256": "efc16e166e4f108ac8857f6ff78bbb13f7cfb2961dec251fd24dbd75ac3e6c33",
    "official_verified": true,
    "status": "ok"
  },
  {
    "dataset": "plus",
    "path": "fiducial_points/ecgdeli/15000/15297_points_lead_V1.atr",
    "url": "https://physionet.org/files/ptb-xl-plus/1.0.1/fiducial_points/ecgdeli/15000/15297_points_lead_V1.atr",
    "bytes": 2098,
    "sha256": "4504fe7766c31e104434838ecaf0a599e842279cff86581233f7b86cf0718e8e",
    "official_verified": true,
    "status": "ok"
  },
  {
    "dataset": "ptbxl",
    "path": "records500/15000/15297_hr.dat",
    "url": "https://physionet.org/files/ptb-xl/1.0.3/records500/15000/15297_hr.dat",
    "bytes": 120000,
    "sha256": "7b431dc7e3ffc465ff73d0f1389e51d7decf6f2ef2c985b652abc7fb0e34e719",
    "official_verified": true,
    "status": "ok"
  },
  {
    "dataset": "ptbxl",
    "path": "records500/10000/10061_hr.dat",
    "url": "https://physionet.org/files/ptb-xl/1.0.3/records500/10000/10061_hr.dat",
    "bytes": 120000,
    "sha256": "60e86217aa77de793491d51ed4f4716b4463e2a957c44cf84824985a6786e85b",
    "official_verified": true,
    "status": "ok"
  },
  {
    "dataset": "plus",
    "path": "fiducial_points/ecgdeli/10000/10061_points_lead_V1.atr",
    "url": "https://physionet.org/files/ptb-xl-plus/1.0.1/fiducial_points/ecgdeli/10000/10061_points_lead_V1.atr",
    "bytes": 2716,
    "sha256": "c74c47eafd7afc6ffe3defac632b71d23f549ec87f7de33f2d5a4e6bb8a69722",
    "official_verified": true,
    "status": "ok"
  },
  {
    "dataset": "plus",
    "path": "fiducial_points/ecgdeli/06000/06284_points_lead_V6.atr",
    "url": "https://physionet.org/files/ptb-xl-plus/1.0.1/fiducial_points/ecgdeli/06000/06284_points_lead_V6.atr",
    "bytes": 2922,
    "sha256": "d9e574d0342f169b1e8fbe5f5bab2064c9df8c90f07df0fd2cb9f3f3dba08b57",
    "official_verified": true,
    "status": "ok"
  },
  {
    "dataset": "plus",
    "path": "fiducial_points/ecgdeli/15000/15297_points_lead_V6.atr",
    "url": "https://physionet.org/files/ptb-xl-plus/1.0.1/fiducial_points/ecgdeli/15000/15297_points_lead_V6.atr",
    "bytes": 2098,
    "sha256": "78e0b01c059cf326f7b1e90c36f8722ec8fea294780efbf422e88c8dbc65bd75",
    "official_verified": true,
    "status": "ok"
  },
  {
    "dataset": "ptbxl",
    "path": "records500/06000/06284_hr.hea",
    "url": "https://physionet.org/files/ptb-xl/1.0.3/records500/06000/06284_hr.hea",
    "bytes": 606,
    "sha256": "73e22fb9e8f94dae4c2406602443d56984d52963b595fc6c01624cd7142ce042",
    "official_verified": true,
    "status": "ok"
  },
  {
    "dataset": "ptbxl",
    "path": "records500/10000/10061_hr.hea",
    "url": "https://physionet.org/files/ptb-xl/1.0.3/records500/10000/10061_hr.hea",
    "bytes": 622,
    "sha256": "e3e897360d00905e5f66ad1a58a1ee243057a4375168c7fd12b8911aaad4348f",
    "official_verified": true,
    "status": "ok"
  },
  {
    "dataset": "plus",
    "path": "fiducial_points/ecgdeli/06000/06284_points_lead_V1.atr",
    "url": "https://physionet.org/files/ptb-xl-plus/1.0.1/fiducial_points/ecgdeli/06000/06284_points_lead_V1.atr",
    "bytes": 2922,
    "sha256": "fe081c054e9095080e94820a4478cc4c82849562811f0b7bf32bd95a84839051",
    "official_verified": true,
    "status": "ok"
  },
  {
    "dataset": "plus",
    "path": "fiducial_points/ecgdeli/10000/10061_points_lead_V6.atr",
    "url": "https://physionet.org/files/ptb-xl-plus/1.0.1/fiducial_points/ecgdeli/10000/10061_points_lead_V6.atr",
    "bytes": 2716,
    "sha256": "b555631d77ab2a7bf2236bb300a5336219ef9768284811b98f5f9e8640adc931",
    "official_verified": true,
    "status": "ok"
  },
  {
    "dataset": "ptbxl",
    "path": "records500/14000/14375_hr.hea",
    "url": "https://physionet.org/files/ptb-xl/1.0.3/records500/14000/14375_hr.hea",
    "bytes": 608,
    "sha256": "da5ed486373d670a01e145d2f4f0c1d8eaa68a03954cf6605de8fc71846a7ec7",
    "official_verified": true,
    "status": "ok"
  },
  {
    "dataset": "plus",
    "path": "fiducial_points/ecgdeli/01000/01169_points_lead_V1.atr",
    "url": "https://physionet.org/files/ptb-xl-plus/1.0.1/fiducial_points/ecgdeli/01000/01169_points_lead_V1.atr",
    "bytes": 2510,
    "sha256": "94dc1850f47e85d5914a46f7a844604edd70bac8cb1fcfe1860c38d45ac53864",
    "official_verified": true,
    "status": "ok"
  },
  {
    "dataset": "ptbxl",
    "path": "records500/01000/01169_hr.hea",
    "url": "https://physionet.org/files/ptb-xl/1.0.3/records500/01000/01169_hr.hea",
    "bytes": 602,
    "sha256": "b65e3ffbb27f3f3974a61b9fd85bd576490c7413e757864ba2f31f7d22eef682",
    "official_verified": true,
    "status": "ok"
  },
  {
    "dataset": "plus",
    "path": "fiducial_points/ecgdeli/01000/01169_points_lead_V6.atr",
    "url": "https://physionet.org/files/ptb-xl-plus/1.0.1/fiducial_points/ecgdeli/01000/01169_points_lead_V6.atr",
    "bytes": 2510,
    "sha256": "2425846bd929dbee104ab266c01bcdbe315e4e1475f9acb08618d31cc05cd966",
    "official_verified": true,
    "status": "ok"
  },
  {
    "dataset": "ptbxl",
    "path": "records500/06000/06284_hr.dat",
    "url": "https://physionet.org/files/ptb-xl/1.0.3/records500/06000/06284_hr.dat",
    "bytes": 120000,
    "sha256": "b242400ee81ae0a9d952a26e4d8aed63cb6961f30f97840901cdba0a6f2a6d4a",
    "official_verified": true,
    "status": "ok"
  },
  {
    "dataset": "plus",
    "path": "fiducial_points/ecgdeli/14000/14375_points_lead_V1.atr",
    "url": "https://physionet.org/files/ptb-xl-plus/1.0.1/fiducial_points/ecgdeli/14000/14375_points_lead_V1.atr",
    "bytes": 2510,
    "sha256": "19744ab68203c9e11145d40dd6ce90c0b040c5fd14c88f80feaf827fe2bfe5e9",
    "official_verified": true,
    "status": "ok"
  },
  {
    "dataset": "plus",
    "path": "fiducial_points/ecgdeli/15000/15795_points_lead_V1.atr",
    "url": "https://physionet.org/files/ptb-xl-plus/1.0.1/fiducial_points/ecgdeli/15000/15795_points_lead_V1.atr",
    "bytes": 2922,
    "sha256": "7ab36d6596171b11fb82ee6ca59595aea37fa9b3560052724fb48ac57495ff23",
    "official_verified": true,
    "status": "ok"
  },
  {
    "dataset": "plus",
    "path": "fiducial_points/ecgdeli/14000/14375_points_lead_V6.atr",
    "url": "https://physionet.org/files/ptb-xl-plus/1.0.1/fiducial_points/ecgdeli/14000/14375_points_lead_V6.atr",
    "bytes": 2510,
    "sha256": "cdfe1aae0cb14d573c3286eb7288139ed4b835a7005adf590cf9f388cef4c435",
    "official_verified": true,
    "status": "ok"
  },
  {
    "dataset": "ptbxl",
    "path": "records500/15000/15795_hr.hea",
    "url": "https://physionet.org/files/ptb-xl/1.0.3/records500/15000/15795_hr.hea",
    "bytes": 610,
    "sha256": "6b424033ab2b9780b5f20d1f4120b9e3866bce7245537ac654ff7f495bba7293",
    "official_verified": true,
    "status": "ok"
  },
  {
    "dataset": "ptbxl",
    "path": "records500/01000/01169_hr.dat",
    "url": "https://physionet.org/files/ptb-xl/1.0.3/records500/01000/01169_hr.dat",
    "bytes": 120000,
    "sha256": "9252ad3e5d86c37afc0c00a306627bf8870a03eefc567ff7e437691f7a09dea9",
    "official_verified": true,
    "status": "ok"
  },
  {
    "dataset": "ptbxl",
    "path": "records500/14000/14375_hr.dat",
    "url": "https://physionet.org/files/ptb-xl/1.0.3/records500/14000/14375_hr.dat",
    "bytes": 120000,
    "sha256": "8718a7a0573a841806fcd42a4460eeef433257be038f979563a20e161894ce68",
    "official_verified": true,
    "status": "ok"
  },
  {
    "dataset": "ptbxl",
    "path": "records500/08000/08963_hr.hea",
    "url": "https://physionet.org/files/ptb-xl/1.0.3/records500/08000/08963_hr.hea",
    "bytes": 603,
    "sha256": "52ae0e077878573eeeef1d2773235ddd00247edf996f284465847c76efe73943",
    "official_verified": true,
    "status": "ok"
  },
  {
    "dataset": "ptbxl",
    "path": "records500/15000/15795_hr.dat",
    "url": "https://physionet.org/files/ptb-xl/1.0.3/records500/15000/15795_hr.dat",
    "bytes": 120000,
    "sha256": "26755d2f59b36146b428f604d97ba9d8d96c95a1fe824986ab1ff1253d2d31ad",
    "official_verified": true,
    "status": "ok"
  },
  {
    "dataset": "ptbxl",
    "path": "records500/07000/07053_hr.hea",
    "url": "https://physionet.org/files/ptb-xl/1.0.3/records500/07000/07053_hr.hea",
    "bytes": 612,
    "sha256": "36c7347ecc8c592a76f3719233e9a6fd8a3935894e3dd47d988f641562f72652",
    "official_verified": true,
    "status": "ok"
  },
  {
    "dataset": "plus",
    "path": "fiducial_points/ecgdeli/15000/15795_points_lead_V6.atr",
    "url": "https://physionet.org/files/ptb-xl-plus/1.0.1/fiducial_points/ecgdeli/15000/15795_points_lead_V6.atr",
    "bytes": 2922,
    "sha256": "141f824080c12ed3682244062baa4a694efa28b9940066b5dd219bc27a19dc8c",
    "official_verified": true,
    "status": "ok"
  },
  {
    "dataset": "plus",
    "path": "fiducial_points/ecgdeli/08000/08963_points_lead_V6.atr",
    "url": "https://physionet.org/files/ptb-xl-plus/1.0.1/fiducial_points/ecgdeli/08000/08963_points_lead_V6.atr",
    "bytes": 2098,
    "sha256": "76b382044fc3641238854799e84fa153c00c9d713572ac622578a5b841c87ebe",
    "official_verified": true,
    "status": "ok"
  },
  {
    "dataset": "plus",
    "path": "fiducial_points/ecgdeli/08000/08963_points_lead_V1.atr",
    "url": "https://physionet.org/files/ptb-xl-plus/1.0.1/fiducial_points/ecgdeli/08000/08963_points_lead_V1.atr",
    "bytes": 2098,
    "sha256": "2f8f530b8dc81123af96479af1bee26212749b30593f9b870c92c72a82b0cb5a",
    "official_verified": true,
    "status": "ok"
  },
  {
    "dataset": "plus",
    "path": "fiducial_points/ecgdeli/07000/07053_points_lead_V1.atr",
    "url": "https://physionet.org/files/ptb-xl-plus/1.0.1/fiducial_points/ecgdeli/07000/07053_points_lead_V1.atr",
    "bytes": 2716,
    "sha256": "230a2f34b528c20eff086c7e3c94630bc8fb1d7c9007af281868d3903a3a3c37",
    "official_verified": true,
    "status": "ok"
  },
  {
    "dataset": "plus",
    "path": "fiducial_points/ecgdeli/07000/07053_points_lead_V6.atr",
    "url": "https://physionet.org/files/ptb-xl-plus/1.0.1/fiducial_points/ecgdeli/07000/07053_points_lead_V6.atr",
    "bytes": 2716,
    "sha256": "4acd2d697597b31752d82e20c56ecf6a1e5d84602ebde8a1d6a89acfe9a6d953",
    "official_verified": true,
    "status": "ok"
  },
  {
    "dataset": "plus",
    "path": "fiducial_points/ecgdeli/09000/09740_points_lead_V1.atr",
    "url": "https://physionet.org/files/ptb-xl-plus/1.0.1/fiducial_points/ecgdeli/09000/09740_points_lead_V1.atr",
    "bytes": 1686,
    "sha256": "49b72381221f2782730828546a5fd5f58436e6f6b74d0375ac4339c8aa290314",
    "official_verified": true,
    "status": "ok"
  },
  {
    "dataset": "ptbxl",
    "path": "records500/08000/08963_hr.dat",
    "url": "https://physionet.org/files/ptb-xl/1.0.3/records500/08000/08963_hr.dat",
    "bytes": 120000,
    "sha256": "8855337b888f0d882e3b84940e67af5d2c1dcd329585f7be19f67180fa928b8f",
    "official_verified": true,
    "status": "ok"
  },
  {
    "dataset": "ptbxl",
    "path": "records500/07000/07053_hr.dat",
    "url": "https://physionet.org/files/ptb-xl/1.0.3/records500/07000/07053_hr.dat",
    "bytes": 120000,
    "sha256": "751c13fd9e953c173743769dbe26f112a047a722df04c3847b9d0485b579f4db",
    "official_verified": true,
    "status": "ok"
  },
  {
    "dataset": "ptbxl",
    "path": "records500/05000/05336_hr.hea",
    "url": "https://physionet.org/files/ptb-xl/1.0.3/records500/05000/05336_hr.hea",
    "bytes": 614,
    "sha256": "ff0241d8fd4f35f5fadd807fa92acd6c329ae74fce07a1e740987117656a8a28",
    "official_verified": true,
    "status": "ok"
  },
  {
    "dataset": "ptbxl",
    "path": "records500/09000/09740_hr.hea",
    "url": "https://physionet.org/files/ptb-xl/1.0.3/records500/09000/09740_hr.hea",
    "bytes": 617,
    "sha256": "4ec827f080b0ac200b4b9abf5eb3045ddc39dd7e07a6d64714d9e5bde05ab856",
    "official_verified": true,
    "status": "ok"
  },
  {
    "dataset": "plus",
    "path": "fiducial_points/ecgdeli/09000/09740_points_lead_V6.atr",
    "url": "https://physionet.org/files/ptb-xl-plus/1.0.1/fiducial_points/ecgdeli/09000/09740_points_lead_V6.atr",
    "bytes": 1686,
    "sha256": "91d2df3c459ac66927d25c01a806521b87736c61c6241167f951d96eb219b6d7",
    "official_verified": true,
    "status": "ok"
  },
  {
    "dataset": "ptbxl",
    "path": "records500/14000/14224_hr.hea",
    "url": "https://physionet.org/files/ptb-xl/1.0.3/records500/14000/14224_hr.hea",
    "bytes": 603,
    "sha256": "457a334a7486778c97e63475630f92f9761366c074be1af21b25d44786049972",
    "official_verified": true,
    "status": "ok"
  },
  {
    "dataset": "plus",
    "path": "fiducial_points/ecgdeli/05000/05336_points_lead_V1.atr",
    "url": "https://physionet.org/files/ptb-xl-plus/1.0.1/fiducial_points/ecgdeli/05000/05336_points_lead_V1.atr",
    "bytes": 3334,
    "sha256": "709cc88ee4b668a17fa96d58f4522d69a979754910097d9f72e221c1c60c480a",
    "official_verified": true,
    "status": "ok"
  },
  {
    "dataset": "plus",
    "path": "fiducial_points/ecgdeli/05000/05336_points_lead_V6.atr",
    "url": "https://physionet.org/files/ptb-xl-plus/1.0.1/fiducial_points/ecgdeli/05000/05336_points_lead_V6.atr",
    "bytes": 3334,
    "sha256": "049de444b8f3b235c9bf47c8bf39e58b9b819242745f48b29728752e4e59e18a",
    "official_verified": true,
    "status": "ok"
  },
  {
    "dataset": "plus",
    "path": "fiducial_points/ecgdeli/14000/14224_points_lead_V1.atr",
    "url": "https://physionet.org/files/ptb-xl-plus/1.0.1/fiducial_points/ecgdeli/14000/14224_points_lead_V1.atr",
    "bytes": 2716,
    "sha256": "0e52a31c1c6202e8b71fd64dd45101264dc918b0bc2767cee64e15deac89bedc",
    "official_verified": true,
    "status": "ok"
  },
  {
    "dataset": "ptbxl",
    "path": "records500/08000/08509_hr.hea",
    "url": "https://physionet.org/files/ptb-xl/1.0.3/records500/08000/08509_hr.hea",
    "bytes": 603,
    "sha256": "e72dadf260dea7b94daf16c90714ec74f90405188d3dc313fda307e8c4d856b6",
    "official_verified": true,
    "status": "ok"
  },
  {
    "dataset": "plus",
    "path": "fiducial_points/ecgdeli/14000/14224_points_lead_V6.atr",
    "url": "https://physionet.org/files/ptb-xl-plus/1.0.1/fiducial_points/ecgdeli/14000/14224_points_lead_V6.atr",
    "bytes": 2716,
    "sha256": "39978623705b7e870200e2e678139bf361a41868eff94906e4eb2e06778689cd",
    "official_verified": true,
    "status": "ok"
  },
  {
    "dataset": "plus",
    "path": "fiducial_points/ecgdeli/08000/08509_points_lead_V1.atr",
    "url": "https://physionet.org/files/ptb-xl-plus/1.0.1/fiducial_points/ecgdeli/08000/08509_points_lead_V1.atr",
    "bytes": 2922,
    "sha256": "58e3e44fa58c9d3a4d069dba059fffcc0cf529b9a66946890fa64313279405f3",
    "official_verified": true,
    "status": "ok"
  },
  {
    "dataset": "ptbxl",
    "path": "records500/05000/05336_hr.dat",
    "url": "https://physionet.org/files/ptb-xl/1.0.3/records500/05000/05336_hr.dat",
    "bytes": 120000,
    "sha256": "4fcfdbb6fd6cfc033f4ff41015924cb014d344a3466cb7b231f556a622fba010",
    "official_verified": true,
    "status": "ok"
  },
  {
    "dataset": "ptbxl",
    "path": "records500/09000/09740_hr.dat",
    "url": "https://physionet.org/files/ptb-xl/1.0.3/records500/09000/09740_hr.dat",
    "bytes": 120000,
    "sha256": "e690198398910bb209880dd678cd4018b222a8cba6331664121c72375f98a9d7",
    "official_verified": true,
    "status": "ok"
  },
  {
    "dataset": "plus",
    "path": "fiducial_points/ecgdeli/08000/08509_points_lead_V6.atr",
    "url": "https://physionet.org/files/ptb-xl-plus/1.0.1/fiducial_points/ecgdeli/08000/08509_points_lead_V6.atr",
    "bytes": 2922,
    "sha256": "ca9b63a86d30dab16fc5bba07e9cb77a60bc3f6622c4b3376adb08888d6d02e4",
    "official_verified": true,
    "status": "ok"
  },
  {
    "dataset": "ptbxl",
    "path": "records500/12000/12124_hr.hea",
    "url": "https://physionet.org/files/ptb-xl/1.0.3/records500/12000/12124_hr.hea",
    "bytes": 605,
    "sha256": "e37a0d78e955db773aea5a35d2e69bb53bfc6b3a64e1b73e412f008e21a1b1ce",
    "official_verified": true,
    "status": "ok"
  },
  {
    "dataset": "plus",
    "path": "fiducial_points/ecgdeli/12000/12124_points_lead_V1.atr",
    "url": "https://physionet.org/files/ptb-xl-plus/1.0.1/fiducial_points/ecgdeli/12000/12124_points_lead_V1.atr",
    "bytes": 2304,
    "sha256": "43835b77f9a0b0c9b95a768e4223c4638e5391d314b4e7003e6722dc6d1dfa22",
    "official_verified": true,
    "status": "ok"
  },
  {
    "dataset": "ptbxl",
    "path": "records500/17000/17202_hr.hea",
    "url": "https://physionet.org/files/ptb-xl/1.0.3/records500/17000/17202_hr.hea",
    "bytes": 612,
    "sha256": "59b1234489e3a4a1c4c07c488c630f83a5b8f8f2a318e2fe5e99a86b03b24852",
    "official_verified": true,
    "status": "ok"
  },
  {
    "dataset": "plus",
    "path": "fiducial_points/ecgdeli/17000/17202_points_lead_V6.atr",
    "url": "https://physionet.org/files/ptb-xl-plus/1.0.1/fiducial_points/ecgdeli/17000/17202_points_lead_V6.atr",
    "bytes": 1686,
    "sha256": "3967731b3f2bfb2058b7a01fd07c8290230b9979f77a107ac0d50c94fdda6f37",
    "official_verified": true,
    "status": "ok"
  },
  {
    "dataset": "ptbxl",
    "path": "records500/14000/14224_hr.dat",
    "url": "https://physionet.org/files/ptb-xl/1.0.3/records500/14000/14224_hr.dat",
    "bytes": 120000,
    "sha256": "d9eae46f426e00892efd769e7d29655176f61af605442555d5e6a60ad2f434b2",
    "official_verified": true,
    "status": "ok"
  },
  {
    "dataset": "plus",
    "path": "fiducial_points/ecgdeli/17000/17202_points_lead_V1.atr",
    "url": "https://physionet.org/files/ptb-xl-plus/1.0.1/fiducial_points/ecgdeli/17000/17202_points_lead_V1.atr",
    "bytes": 1686,
    "sha256": "4507750871e2472bff478796220fa20e4c82da6f3d117c10a125d89318f0e4ac",
    "official_verified": true,
    "status": "ok"
  },
  {
    "dataset": "ptbxl",
    "path": "records500/08000/08509_hr.dat",
    "url": "https://physionet.org/files/ptb-xl/1.0.3/records500/08000/08509_hr.dat",
    "bytes": 120000,
    "sha256": "8986440d31dee9402cdb9fb6fcc23fac198591be94a7362cdc943c196354b03b",
    "official_verified": true,
    "status": "ok"
  },
  {
    "dataset": "plus",
    "path": "fiducial_points/ecgdeli/12000/12124_points_lead_V6.atr",
    "url": "https://physionet.org/files/ptb-xl-plus/1.0.1/fiducial_points/ecgdeli/12000/12124_points_lead_V6.atr",
    "bytes": 2304,
    "sha256": "01eb24efd0a66be97dac0011e5c5ec33352463e2685a09d42e05b80cd4df2a84",
    "official_verified": true,
    "status": "ok"
  },
  {
    "dataset": "ptbxl",
    "path": "records500/07000/07374_hr.hea",
    "url": "https://physionet.org/files/ptb-xl/1.0.3/records500/07000/07374_hr.hea",
    "bytes": 612,
    "sha256": "157ce4b0a99bd17086cb636b466f2959ad9c4c251e5ea4a1afd5c633e154a181",
    "official_verified": true,
    "status": "ok"
  },
  {
    "dataset": "ptbxl",
    "path": "records500/01000/01920_hr.hea",
    "url": "https://physionet.org/files/ptb-xl/1.0.3/records500/01000/01920_hr.hea",
    "bytes": 617,
    "sha256": "c4fb2489913f9191f8e217463bced611b6853c61c9d79109d5e8d5c71dfdbce3",
    "official_verified": true,
    "status": "ok"
  },
  {
    "dataset": "ptbxl",
    "path": "records500/12000/12124_hr.dat",
    "url": "https://physionet.org/files/ptb-xl/1.0.3/records500/12000/12124_hr.dat",
    "bytes": 120000,
    "sha256": "dd0b54e1a28101e4f5d501bde9242e37bb2a6bebed3c34dea4b9c8f997ee2782",
    "official_verified": true,
    "status": "ok"
  },
  {
    "dataset": "plus",
    "path": "fiducial_points/ecgdeli/07000/07374_points_lead_V6.atr",
    "url": "https://physionet.org/files/ptb-xl-plus/1.0.1/fiducial_points/ecgdeli/07000/07374_points_lead_V6.atr",
    "bytes": 1686,
    "sha256": "4d66f2b44c128daf05214451cea00296d988a7681916c84bc6b010de6a33951c",
    "official_verified": true,
    "status": "ok"
  },
  {
    "dataset": "plus",
    "path": "fiducial_points/ecgdeli/07000/07374_points_lead_V1.atr",
    "url": "https://physionet.org/files/ptb-xl-plus/1.0.1/fiducial_points/ecgdeli/07000/07374_points_lead_V1.atr",
    "bytes": 1686,
    "sha256": "9402fdf731cf20375b315feaf092f46fc1aed6198cf3756245114bf4757038f7",
    "official_verified": true,
    "status": "ok"
  },
  {
    "dataset": "plus",
    "path": "fiducial_points/ecgdeli/01000/01920_points_lead_V1.atr",
    "url": "https://physionet.org/files/ptb-xl-plus/1.0.1/fiducial_points/ecgdeli/01000/01920_points_lead_V1.atr",
    "bytes": 2922,
    "sha256": "00c6582e5750b7577de7a25c73b9dd954e1d73e56559951ba56bbde43de27fe9",
    "official_verified": true,
    "status": "ok"
  },
  {
    "dataset": "ptbxl",
    "path": "records500/17000/17202_hr.dat",
    "url": "https://physionet.org/files/ptb-xl/1.0.3/records500/17000/17202_hr.dat",
    "bytes": 120000,
    "sha256": "1412fc3229cf6a6af1d1695efe6f445da6525b701a02def5cb08df94659b6188",
    "official_verified": true,
    "status": "ok"
  },
  {
    "dataset": "ptbxl",
    "path": "records500/06000/06096_hr.hea",
    "url": "https://physionet.org/files/ptb-xl/1.0.3/records500/06000/06096_hr.hea",
    "bytes": 614,
    "sha256": "2c72ef24278cadca423e80b6a671c2d390d5c08faa83c5b4b91b05cea6c098d5",
    "official_verified": true,
    "status": "ok"
  },
  {
    "dataset": "ptbxl",
    "path": "records500/07000/07374_hr.dat",
    "url": "https://physionet.org/files/ptb-xl/1.0.3/records500/07000/07374_hr.dat",
    "bytes": 120000,
    "sha256": "fc242658e8d624e99049008e1314cd18fcfb48670df4d1262b5a68565dbf19f2",
    "official_verified": true,
    "status": "ok"
  },
  {
    "dataset": "ptbxl",
    "path": "records500/01000/01920_hr.dat",
    "url": "https://physionet.org/files/ptb-xl/1.0.3/records500/01000/01920_hr.dat",
    "bytes": 120000,
    "sha256": "8d17867c186bf6d385fd700ecc5cc88142999f2902128f0d685e2aae35a8aecb",
    "official_verified": true,
    "status": "ok"
  },
  {
    "dataset": "plus",
    "path": "fiducial_points/ecgdeli/01000/01920_points_lead_V6.atr",
    "url": "https://physionet.org/files/ptb-xl-plus/1.0.1/fiducial_points/ecgdeli/01000/01920_points_lead_V6.atr",
    "bytes": 2922,
    "sha256": "66b4355c1164dc50ce6d68d81bdec9c5e1b053ea8c4e0000b58d12b23e23a497",
    "official_verified": true,
    "status": "ok"
  },
  {
    "dataset": "ptbxl",
    "path": "records500/06000/06096_hr.dat",
    "url": "https://physionet.org/files/ptb-xl/1.0.3/records500/06000/06096_hr.dat",
    "bytes": 120000,
    "sha256": "9cffdd4872f06aa5f0e9802e3b400726f2e8cd7b02901ed86f13ea32b2eab7ed",
    "official_verified": true,
    "status": "ok"
  },
  {
    "dataset": "plus",
    "path": "fiducial_points/ecgdeli/06000/06096_points_lead_V6.atr",
    "url": "https://physionet.org/files/ptb-xl-plus/1.0.1/fiducial_points/ecgdeli/06000/06096_points_lead_V6.atr",
    "bytes": 2510,
    "sha256": "421d754d53c086fcaa6f002bd308a48c78c4f7b06a89d44b98efba9c73a63e17",
    "official_verified": true,
    "status": "ok"
  },
  {
    "dataset": "plus",
    "path": "fiducial_points/ecgdeli/06000/06096_points_lead_V1.atr",
    "url": "https://physionet.org/files/ptb-xl-plus/1.0.1/fiducial_points/ecgdeli/06000/06096_points_lead_V1.atr",
    "bytes": 2510,
    "sha256": "5efd458cee787b083e07d6d2084dd36f166c54caa3c03349e4b65d83c4394d7c",
    "official_verified": true,
    "status": "ok"
  },
  {
    "dataset": "ptbxl",
    "path": "records500/13000/13282_hr.hea",
    "url": "https://physionet.org/files/ptb-xl/1.0.3/records500/13000/13282_hr.hea",
    "bytes": 609,
    "sha256": "8436cd16f44ebd0455205e8e08b580d455b2d8ade53456cd756dd54eaa30d21b",
    "official_verified": true,
    "status": "ok"
  },
  {
    "dataset": "plus",
    "path": "fiducial_points/ecgdeli/13000/13282_points_lead_V1.atr",
    "url": "https://physionet.org/files/ptb-xl-plus/1.0.1/fiducial_points/ecgdeli/13000/13282_points_lead_V1.atr",
    "bytes": 1892,
    "sha256": "5d3c922a496cfd5b060ddefa7c0be8378e89c0e17bfcb53f3fa9dfa9d21082ca",
    "official_verified": true,
    "status": "ok"
  },
  {
    "dataset": "ptbxl",
    "path": "records500/13000/13282_hr.dat",
    "url": "https://physionet.org/files/ptb-xl/1.0.3/records500/13000/13282_hr.dat",
    "bytes": 120000,
    "sha256": "cb634ddaccbaa9005a7ebfaa484d9c6cf2a5867c4f4e5809812896f972ceaa07",
    "official_verified": true,
    "status": "ok"
  },
  {
    "dataset": "plus",
    "path": "fiducial_points/ecgdeli/13000/13282_points_lead_V6.atr",
    "url": "https://physionet.org/files/ptb-xl-plus/1.0.1/fiducial_points/ecgdeli/13000/13282_points_lead_V6.atr",
    "bytes": 1892,
    "sha256": "a3357700545850ca087585134644f7ea3af9915f72ea24002eae632486015d05",
    "official_verified": true,
    "status": "ok"
  },
  {
    "dataset": "ptbxl",
    "path": "records500/14000/14534_hr.hea",
    "url": "https://physionet.org/files/ptb-xl/1.0.3/records500/14000/14534_hr.hea",
    "bytes": 604,
    "sha256": "7ae7db8703bbe44ef2ac409d207e3a6792ab9042c0a0251379b99e7561d6f7d5",
    "official_verified": true,
    "status": "ok"
  },
  {
    "dataset": "ptbxl",
    "path": "records500/04000/04893_hr.hea",
    "url": "https://physionet.org/files/ptb-xl/1.0.3/records500/04000/04893_hr.hea",
    "bytes": 604,
    "sha256": "e5bd9a7e301ff11406cc3cbe2fea094ed29ba7495717a8bbe8fd14d777aae029",
    "official_verified": true,
    "status": "ok"
  },
  {
    "dataset": "plus",
    "path": "fiducial_points/ecgdeli/14000/14534_points_lead_V1.atr",
    "url": "https://physionet.org/files/ptb-xl-plus/1.0.1/fiducial_points/ecgdeli/14000/14534_points_lead_V1.atr",
    "bytes": 2304,
    "sha256": "d412091c0a2c2fb221e9079526fbca68b67f637429c5828ef543bd42bd42a1ef",
    "official_verified": true,
    "status": "ok"
  },
  {
    "dataset": "ptbxl",
    "path": "records500/14000/14534_hr.dat",
    "url": "https://physionet.org/files/ptb-xl/1.0.3/records500/14000/14534_hr.dat",
    "bytes": 120000,
    "sha256": "eeeb978d05d086609434ca48b1599ce14034e62204c53d118c0693b3696cd87c",
    "official_verified": true,
    "status": "ok"
  },
  {
    "dataset": "plus",
    "path": "fiducial_points/ecgdeli/04000/04893_points_lead_V1.atr",
    "url": "https://physionet.org/files/ptb-xl-plus/1.0.1/fiducial_points/ecgdeli/04000/04893_points_lead_V1.atr",
    "bytes": 4158,
    "sha256": "34359de91d0d61439a9e757248b1d9d7babbe2929ff06d264792642790ced98d",
    "official_verified": true,
    "status": "ok"
  },
  {
    "dataset": "plus",
    "path": "fiducial_points/ecgdeli/14000/14534_points_lead_V6.atr",
    "url": "https://physionet.org/files/ptb-xl-plus/1.0.1/fiducial_points/ecgdeli/14000/14534_points_lead_V6.atr",
    "bytes": 2304,
    "sha256": "beb4e5efc6d7e530a1e6baf6cfc6688b6ded65315dde1e67defc45eaba08e29a",
    "official_verified": true,
    "status": "ok"
  },
  {
    "dataset": "plus",
    "path": "fiducial_points/ecgdeli/04000/04893_points_lead_V6.atr",
    "url": "https://physionet.org/files/ptb-xl-plus/1.0.1/fiducial_points/ecgdeli/04000/04893_points_lead_V6.atr",
    "bytes": 4158,
    "sha256": "4bdea6a05b1b3a99d88721b9b867a1a6ac2fa0f5cc887cedb2371182b67401ac",
    "official_verified": true,
    "status": "ok"
  },
  {
    "dataset": "ptbxl",
    "path": "records500/06000/06235_hr.hea",
    "url": "https://physionet.org/files/ptb-xl/1.0.3/records500/06000/06235_hr.hea",
    "bytes": 608,
    "sha256": "26125ccdf33efcf23113709486d7872f7c2a1eedd72b7ebb487876c198b5af81",
    "official_verified": true,
    "status": "ok"
  },
  {
    "dataset": "ptbxl",
    "path": "records500/04000/04893_hr.dat",
    "url": "https://physionet.org/files/ptb-xl/1.0.3/records500/04000/04893_hr.dat",
    "bytes": 120000,
    "sha256": "37bf2f3a16aea3537c9b7762f37838dd378ddb3ecba52aa8f4c30af8dd0a589d",
    "official_verified": true,
    "status": "ok"
  },
  {
    "dataset": "plus",
    "path": "fiducial_points/ecgdeli/06000/06235_points_lead_V6.atr",
    "url": "https://physionet.org/files/ptb-xl-plus/1.0.1/fiducial_points/ecgdeli/06000/06235_points_lead_V6.atr",
    "bytes": 2510,
    "sha256": "c1d41ed4986d5d391cb0dfd7949bea3244cf39347a22705a19c9dee4c87a4271",
    "official_verified": true,
    "status": "ok"
  },
  {
    "dataset": "ptbxl",
    "path": "records500/00000/00093_hr.hea",
    "url": "https://physionet.org/files/ptb-xl/1.0.3/records500/00000/00093_hr.hea",
    "bytes": 614,
    "sha256": "00074bd411831347504b931704872195854ca5dd28e89839267d545185ac976e",
    "official_verified": true,
    "status": "ok"
  },
  {
    "dataset": "plus",
    "path": "fiducial_points/ecgdeli/06000/06235_points_lead_V1.atr",
    "url": "https://physionet.org/files/ptb-xl-plus/1.0.1/fiducial_points/ecgdeli/06000/06235_points_lead_V1.atr",
    "bytes": 2510,
    "sha256": "b1c133c10d2edccfcc645330c0cbf539e98bbbc8fb6fc98dde96655a93a0d528",
    "official_verified": true,
    "status": "ok"
  },
  {
    "dataset": "plus",
    "path": "fiducial_points/ecgdeli/00000/00093_points_lead_V6.atr",
    "url": "https://physionet.org/files/ptb-xl-plus/1.0.1/fiducial_points/ecgdeli/00000/00093_points_lead_V6.atr",
    "bytes": 2510,
    "sha256": "c2e1c975ba494994a4b08e9f74ddde7898376bafa0a0d2d429af820ac6ffcae8",
    "official_verified": true,
    "status": "ok"
  },
  {
    "dataset": "plus",
    "path": "fiducial_points/ecgdeli/00000/00093_points_lead_V1.atr",
    "url": "https://physionet.org/files/ptb-xl-plus/1.0.1/fiducial_points/ecgdeli/00000/00093_points_lead_V1.atr",
    "bytes": 2510,
    "sha256": "9687f555be4e7b2cc92ebdfa5e910646182a61b273f7a1aa2f60ba9c79c6cd29",
    "official_verified": true,
    "status": "ok"
  },
  {
    "dataset": "ptbxl",
    "path": "records500/06000/06235_hr.dat",
    "url": "https://physionet.org/files/ptb-xl/1.0.3/records500/06000/06235_hr.dat",
    "bytes": 120000,
    "sha256": "a4659c454a71e6751b2ea64d3c65f0e30b6cb4fe20f2bed879743ca0889b40ed",
    "official_verified": true,
    "status": "ok"
  },
  {
    "dataset": "ptbxl",
    "path": "records500/15000/15575_hr.hea",
    "url": "https://physionet.org/files/ptb-xl/1.0.3/records500/15000/15575_hr.hea",
    "bytes": 605,
    "sha256": "0dd199292aaa113a1635ebf0ee50f2ef22538b8cd87ec76b6e4f81d55af4f23e",
    "official_verified": true,
    "status": "ok"
  },
  {
    "dataset": "plus",
    "path": "fiducial_points/ecgdeli/15000/15575_points_lead_V6.atr",
    "url": "https://physionet.org/files/ptb-xl-plus/1.0.1/fiducial_points/ecgdeli/15000/15575_points_lead_V6.atr",
    "bytes": 2304,
    "sha256": "e7f600d8ef2fed2bb73640b50c8add25ac353bb9f631c429af7387e11fd74af9",
    "official_verified": true,
    "status": "ok"
  },
  {
    "dataset": "plus",
    "path": "fiducial_points/ecgdeli/15000/15575_points_lead_V1.atr",
    "url": "https://physionet.org/files/ptb-xl-plus/1.0.1/fiducial_points/ecgdeli/15000/15575_points_lead_V1.atr",
    "bytes": 2304,
    "sha256": "786235516753b2eb84f9235dcb37c189b4621ece8ef5ad4e0be8555d0ea4e8f2",
    "official_verified": true,
    "status": "ok"
  },
  {
    "dataset": "ptbxl",
    "path": "records500/00000/00093_hr.dat",
    "url": "https://physionet.org/files/ptb-xl/1.0.3/records500/00000/00093_hr.dat",
    "bytes": 120000,
    "sha256": "d1db2e05568136f627360946458caca6778668cb605e86a714618ceed9441ca2",
    "official_verified": true,
    "status": "ok"
  },
  {
    "dataset": "plus",
    "path": "fiducial_points/ecgdeli/04000/04220_points_lead_V6.atr",
    "url": "https://physionet.org/files/ptb-xl-plus/1.0.1/fiducial_points/ecgdeli/04000/04220_points_lead_V6.atr",
    "bytes": 2304,
    "sha256": "358fc8b8c107cef516d5ac072c7db14759ac2cf9760e47a0d02930187d8d9523",
    "official_verified": true,
    "status": "ok"
  },
  {
    "dataset": "ptbxl",
    "path": "records500/04000/04220_hr.hea",
    "url": "https://physionet.org/files/ptb-xl/1.0.3/records500/04000/04220_hr.hea",
    "bytes": 604,
    "sha256": "6168be9c4ff729cc95704c3d825e1c155a2aa615219cc629fede5b002c5a8c30",
    "official_verified": true,
    "status": "ok"
  },
  {
    "dataset": "plus",
    "path": "fiducial_points/ecgdeli/04000/04220_points_lead_V1.atr",
    "url": "https://physionet.org/files/ptb-xl-plus/1.0.1/fiducial_points/ecgdeli/04000/04220_points_lead_V1.atr",
    "bytes": 2304,
    "sha256": "770edf048459b03b2085531c00dfdd2f08a04c913d9fcdf134dcb9f48f31ff9a",
    "official_verified": true,
    "status": "ok"
  },
  {
    "dataset": "ptbxl",
    "path": "records500/15000/15575_hr.dat",
    "url": "https://physionet.org/files/ptb-xl/1.0.3/records500/15000/15575_hr.dat",
    "bytes": 120000,
    "sha256": "ebca63adc959057b380ef01f090ec1966551ead685f041063b8b9c8fe062dfcc",
    "official_verified": true,
    "status": "ok"
  },
  {
    "dataset": "ptbxl",
    "path": "records500/04000/04220_hr.dat",
    "url": "https://physionet.org/files/ptb-xl/1.0.3/records500/04000/04220_hr.dat",
    "bytes": 120000,
    "sha256": "9202fda61a4a4833988b1f11ef2005b0b603a31b41e0b8b52ff6a27bc6f98a39",
    "official_verified": true,
    "status": "ok"
  },
  {
    "dataset": "plus",
    "path": "fiducial_points/ecgdeli/12000/12776_points_lead_V1.atr",
    "url": "https://physionet.org/files/ptb-xl-plus/1.0.1/fiducial_points/ecgdeli/12000/12776_points_lead_V1.atr",
    "bytes": 2098,
    "sha256": "012388be2befe5cf36e9062f3ab862cd44e8b453e22a25cb183a97a6397af3cd",
    "official_verified": true,
    "status": "ok"
  },
  {
    "dataset": "ptbxl",
    "path": "records500/12000/12776_hr.hea",
    "url": "https://physionet.org/files/ptb-xl/1.0.3/records500/12000/12776_hr.hea",
    "bytes": 609,
    "sha256": "7ede7e9f596c322481ecd2884271cec6753850750891d93f597247b8f8ebc966",
    "official_verified": true,
    "status": "ok"
  },
  {
    "dataset": "ptbxl",
    "path": "records500/00000/00449_hr.hea",
    "url": "https://physionet.org/files/ptb-xl/1.0.3/records500/00000/00449_hr.hea",
    "bytes": 601,
    "sha256": "95de9c61e7e50ac0cd4600ecebbf8f0042618fed58049edd736f9fdd4c49010c",
    "official_verified": true,
    "status": "ok"
  },
  {
    "dataset": "plus",
    "path": "fiducial_points/ecgdeli/00000/00449_points_lead_V1.atr",
    "url": "https://physionet.org/files/ptb-xl-plus/1.0.1/fiducial_points/ecgdeli/00000/00449_points_lead_V1.atr",
    "bytes": 5806,
    "sha256": "4d3e59ea18c45317a56182a9ab2de2143e5544fb9e4439d4cc11197ccdc150bc",
    "official_verified": true,
    "status": "ok"
  },
  {
    "dataset": "plus",
    "path": "fiducial_points/ecgdeli/12000/12776_points_lead_V6.atr",
    "url": "https://physionet.org/files/ptb-xl-plus/1.0.1/fiducial_points/ecgdeli/12000/12776_points_lead_V6.atr",
    "bytes": 2098,
    "sha256": "cf81de663059e053ac1eda25041d3b4cf2ed5733d4872d025e6be554cd1b1e7e",
    "official_verified": true,
    "status": "ok"
  },
  {
    "dataset": "ptbxl",
    "path": "records500/12000/12776_hr.dat",
    "url": "https://physionet.org/files/ptb-xl/1.0.3/records500/12000/12776_hr.dat",
    "bytes": 120000,
    "sha256": "83f0ea62b054ad5c32a7a85a1c9488f0972b45ead350c5ffe79ef9d37c510a75",
    "official_verified": true,
    "status": "ok"
  },
  {
    "dataset": "plus",
    "path": "fiducial_points/ecgdeli/00000/00449_points_lead_V6.atr",
    "url": "https://physionet.org/files/ptb-xl-plus/1.0.1/fiducial_points/ecgdeli/00000/00449_points_lead_V6.atr",
    "bytes": 5806,
    "sha256": "49c165004975242b5829706d22881ccc9ad8aecba2d82792a8f208a4c97cd740",
    "official_verified": true,
    "status": "ok"
  },
  {
    "dataset": "plus",
    "path": "fiducial_points/ecgdeli/05000/05452_points_lead_V6.atr",
    "url": "https://physionet.org/files/ptb-xl-plus/1.0.1/fiducial_points/ecgdeli/05000/05452_points_lead_V6.atr",
    "bytes": 2098,
    "sha256": "4b641c87e0ec4b85f7495cc1774c1a96cfaaf5f7a27bb6460ee48b0763dd1733",
    "official_verified": true,
    "status": "ok"
  },
  {
    "dataset": "ptbxl",
    "path": "records500/00000/00449_hr.dat",
    "url": "https://physionet.org/files/ptb-xl/1.0.3/records500/00000/00449_hr.dat",
    "bytes": 120000,
    "sha256": "e6214c4171e4ecaa714dff0895565494d4553b028846f970c3e364f7d3d411db",
    "official_verified": true,
    "status": "ok"
  },
  {
    "dataset": "plus",
    "path": "fiducial_points/ecgdeli/05000/05452_points_lead_V1.atr",
    "url": "https://physionet.org/files/ptb-xl-plus/1.0.1/fiducial_points/ecgdeli/05000/05452_points_lead_V1.atr",
    "bytes": 2098,
    "sha256": "97b2e103c7d4291ea5ee08c7fbcca918e39fe4017285f8a1badb66148cccfda6",
    "official_verified": true,
    "status": "ok"
  },
  {
    "dataset": "ptbxl",
    "path": "records500/05000/05452_hr.hea",
    "url": "https://physionet.org/files/ptb-xl/1.0.3/records500/05000/05452_hr.hea",
    "bytes": 603,
    "sha256": "b76a501c197dc422b1ce8817e97ed6cd5b3a15e1e3ca3b5645caabf258058074",
    "official_verified": true,
    "status": "ok"
  },
  {
    "dataset": "ptbxl",
    "path": "records500/09000/09063_hr.hea",
    "url": "https://physionet.org/files/ptb-xl/1.0.3/records500/09000/09063_hr.hea",
    "bytes": 609,
    "sha256": "b0b61683ae3f86cc37de7c5704c01c53aa7a165a7b50da7d8304b233b6db3820",
    "official_verified": true,
    "status": "ok"
  },
  {
    "dataset": "plus",
    "path": "fiducial_points/ecgdeli/09000/09063_points_lead_V1.atr",
    "url": "https://physionet.org/files/ptb-xl-plus/1.0.1/fiducial_points/ecgdeli/09000/09063_points_lead_V1.atr",
    "bytes": 2716,
    "sha256": "5e4a1197c4c31de034fac0afaabc01bcf752d8def07472a1abdefc5d1caed721",
    "official_verified": true,
    "status": "ok"
  },
  {
    "dataset": "ptbxl",
    "path": "records500/09000/09063_hr.dat",
    "url": "https://physionet.org/files/ptb-xl/1.0.3/records500/09000/09063_hr.dat",
    "bytes": 120000,
    "sha256": "7bd933825e02a919dbf7eb4b99e01178c78960a62801d1be4ccb62e2e2b84fd6",
    "official_verified": true,
    "status": "ok"
  },
  {
    "dataset": "ptbxl",
    "path": "records500/05000/05452_hr.dat",
    "url": "https://physionet.org/files/ptb-xl/1.0.3/records500/05000/05452_hr.dat",
    "bytes": 120000,
    "sha256": "51a9147c6cb9aa8ac00a7d69280d22dcf388762d7e3c16c080dfb8c988dfb182",
    "official_verified": true,
    "status": "ok"
  },
  {
    "dataset": "plus",
    "path": "fiducial_points/ecgdeli/09000/09063_points_lead_V6.atr",
    "url": "https://physionet.org/files/ptb-xl-plus/1.0.1/fiducial_points/ecgdeli/09000/09063_points_lead_V6.atr",
    "bytes": 2716,
    "sha256": "6c17be100d0890ea0849ea8d0b4e7b649c254ec2d43416039b8ff2aaed307c8d",
    "official_verified": true,
    "status": "ok"
  },
  {
    "dataset": "ptbxl",
    "path": "records500/17000/17401_hr.hea",
    "url": "https://physionet.org/files/ptb-xl/1.0.3/records500/17000/17401_hr.hea",
    "bytes": 610,
    "sha256": "179c2e469fbe81535a52cd3592c8b986d0c60f9a193631d61cf5652a9b8d0170",
    "official_verified": true,
    "status": "ok"
  },
  {
    "dataset": "plus",
    "path": "fiducial_points/ecgdeli/17000/17401_points_lead_V1.atr",
    "url": "https://physionet.org/files/ptb-xl-plus/1.0.1/fiducial_points/ecgdeli/17000/17401_points_lead_V1.atr",
    "bytes": 2922,
    "sha256": "dd96eeb844f88f105bb3e1817bc8fdd271c506a79d39b099cde8b957fc9c1dd2",
    "official_verified": true,
    "status": "ok"
  },
  {
    "dataset": "plus",
    "path": "fiducial_points/ecgdeli/17000/17401_points_lead_V6.atr",
    "url": "https://physionet.org/files/ptb-xl-plus/1.0.1/fiducial_points/ecgdeli/17000/17401_points_lead_V6.atr",
    "bytes": 2922,
    "sha256": "546aa265a139412c0994c8668ebd9b5ff954a990e44c749f3153f769df136bf9",
    "official_verified": true,
    "status": "ok"
  },
  {
    "dataset": "ptbxl",
    "path": "records500/17000/17401_hr.dat",
    "url": "https://physionet.org/files/ptb-xl/1.0.3/records500/17000/17401_hr.dat",
    "bytes": 120000,
    "sha256": "91ea21902d4c3b9b330d6e7352cbe84085bc49a9e588121629522bb242922a34",
    "official_verified": true,
    "status": "ok"
  },
  {
    "dataset": "ptbxl",
    "path": "records500/05000/05338_hr.hea",
    "url": "https://physionet.org/files/ptb-xl/1.0.3/records500/05000/05338_hr.hea",
    "bytes": 606,
    "sha256": "33643ae5d2cad1264277b6f59e652e9c501cfd701a13bf3c0c9293ce152b51d2",
    "official_verified": true,
    "status": "ok"
  },
  {
    "dataset": "ptbxl",
    "path": "records500/01000/01133_hr.hea",
    "url": "https://physionet.org/files/ptb-xl/1.0.3/records500/01000/01133_hr.hea",
    "bytes": 608,
    "sha256": "fad390ecad32334fbcda4c6c9265fc25f53d487460eb719c1fee790a81c14f22",
    "official_verified": true,
    "status": "ok"
  },
  {
    "dataset": "ptbxl",
    "path": "records500/05000/05338_hr.dat",
    "url": "https://physionet.org/files/ptb-xl/1.0.3/records500/05000/05338_hr.dat",
    "bytes": 120000,
    "sha256": "8a21a1ef4a940ea6e98e13b00055a77ad7941b989a66831fd0ec2d46cdc28eb9",
    "official_verified": true,
    "status": "ok"
  },
  {
    "dataset": "plus",
    "path": "fiducial_points/ecgdeli/01000/01133_points_lead_V1.atr",
    "url": "https://physionet.org/files/ptb-xl-plus/1.0.1/fiducial_points/ecgdeli/01000/01133_points_lead_V1.atr",
    "bytes": 3128,
    "sha256": "07fefe7b95e86acc64c1ad89f1e0674182afb7dea369f09f856bd4a8ffc832ad",
    "official_verified": true,
    "status": "ok"
  },
  {
    "dataset": "plus",
    "path": "fiducial_points/ecgdeli/05000/05338_points_lead_V6.atr",
    "url": "https://physionet.org/files/ptb-xl-plus/1.0.1/fiducial_points/ecgdeli/05000/05338_points_lead_V6.atr",
    "bytes": 2304,
    "sha256": "e14e4946cb91475aa5019ad1d80e1a8afa70731f6ba0269a758b443d8401e587",
    "official_verified": true,
    "status": "ok"
  },
  {
    "dataset": "ptbxl",
    "path": "records500/11000/11711_hr.hea",
    "url": "https://physionet.org/files/ptb-xl/1.0.3/records500/11000/11711_hr.hea",
    "bytes": 600,
    "sha256": "29df8538754f04d9c61d63dd515f7879cf08cccdecaa3450a68d7d8b3988593f",
    "official_verified": true,
    "status": "ok"
  },
  {
    "dataset": "plus",
    "path": "fiducial_points/ecgdeli/05000/05338_points_lead_V1.atr",
    "url": "https://physionet.org/files/ptb-xl-plus/1.0.1/fiducial_points/ecgdeli/05000/05338_points_lead_V1.atr",
    "bytes": 2304,
    "sha256": "9a5e7fff8ef23bb26bcc0b45883dc5b97093af70e8b54818cdf63510216930ce",
    "official_verified": true,
    "status": "ok"
  },
  {
    "dataset": "plus",
    "path": "fiducial_points/ecgdeli/01000/01133_points_lead_V6.atr",
    "url": "https://physionet.org/files/ptb-xl-plus/1.0.1/fiducial_points/ecgdeli/01000/01133_points_lead_V6.atr",
    "bytes": 3128,
    "sha256": "99e41bb9fae3ce164cf541df11945436b0cdff6d75fbe6b7b68841322ac47e4e",
    "official_verified": true,
    "status": "ok"
  },
  {
    "dataset": "plus",
    "path": "fiducial_points/ecgdeli/11000/11711_points_lead_V6.atr",
    "url": "https://physionet.org/files/ptb-xl-plus/1.0.1/fiducial_points/ecgdeli/11000/11711_points_lead_V6.atr",
    "bytes": 2716,
    "sha256": "7205b79f0658365bcf8004935cec94e939601d2648946a324769baead29ad4d8",
    "official_verified": true,
    "status": "ok"
  },
  {
    "dataset": "plus",
    "path": "fiducial_points/ecgdeli/11000/11711_points_lead_V1.atr",
    "url": "https://physionet.org/files/ptb-xl-plus/1.0.1/fiducial_points/ecgdeli/11000/11711_points_lead_V1.atr",
    "bytes": 2716,
    "sha256": "c6b730ad58f3adff047c7490e1baa8115b513b1a92fb01a83f4e170846965ba2",
    "official_verified": true,
    "status": "ok"
  },
  {
    "dataset": "ptbxl",
    "path": "records500/14000/14762_hr.hea",
    "url": "https://physionet.org/files/ptb-xl/1.0.3/records500/14000/14762_hr.hea",
    "bytes": 605,
    "sha256": "5cfbf09015d5263e7287d835b9a89820f0b91670380dd95e90d899b1f8d24560",
    "official_verified": true,
    "status": "ok"
  },
  {
    "dataset": "plus",
    "path": "fiducial_points/ecgdeli/14000/14762_points_lead_V1.atr",
    "url": "https://physionet.org/files/ptb-xl-plus/1.0.1/fiducial_points/ecgdeli/14000/14762_points_lead_V1.atr",
    "bytes": 2304,
    "sha256": "c066bde01ad6626ee279e9bf600b9bd51dab59ed49a22a8fda15e7d428857236",
    "official_verified": true,
    "status": "ok"
  },
  {
    "dataset": "plus",
    "path": "fiducial_points/ecgdeli/14000/14762_points_lead_V6.atr",
    "url": "https://physionet.org/files/ptb-xl-plus/1.0.1/fiducial_points/ecgdeli/14000/14762_points_lead_V6.atr",
    "bytes": 2304,
    "sha256": "ab45e032cd41208f8514ede968b6c51d26156e0d5542f3becb774f4bca676d70",
    "official_verified": true,
    "status": "ok"
  },
  {
    "dataset": "ptbxl",
    "path": "records500/03000/03350_hr.hea",
    "url": "https://physionet.org/files/ptb-xl/1.0.3/records500/03000/03350_hr.hea",
    "bytes": 618,
    "sha256": "224dec0e8089e8567d695c5fe67d861eac32e1c6e78d15d1b67107a83d1f0f88",
    "official_verified": true,
    "status": "ok"
  },
  {
    "dataset": "plus",
    "path": "fiducial_points/ecgdeli/07000/07644_points_lead_V1.atr",
    "url": "https://physionet.org/files/ptb-xl-plus/1.0.1/fiducial_points/ecgdeli/07000/07644_points_lead_V1.atr",
    "bytes": 2922,
    "sha256": "2bebffa30ea96168e60769686e9e2a89148baff2cbd12605662d438e42ce51a2",
    "official_verified": true,
    "status": "ok"
  },
  {
    "dataset": "ptbxl",
    "path": "records500/11000/11711_hr.dat",
    "url": "https://physionet.org/files/ptb-xl/1.0.3/records500/11000/11711_hr.dat",
    "bytes": 120000,
    "sha256": "f760f297d3e6dec1e3c16993e119a05ea38120db1bbef2cc3d82bf7b70303d96",
    "official_verified": true,
    "status": "ok"
  },
  {
    "dataset": "ptbxl",
    "path": "records500/07000/07644_hr.hea",
    "url": "https://physionet.org/files/ptb-xl/1.0.3/records500/07000/07644_hr.hea",
    "bytes": 609,
    "sha256": "9735b04704deaadab4c893f8137f3989c595d1660d62d07e93978adf22697d2a",
    "official_verified": true,
    "status": "ok"
  },
  {
    "dataset": "plus",
    "path": "fiducial_points/ecgdeli/07000/07644_points_lead_V6.atr",
    "url": "https://physionet.org/files/ptb-xl-plus/1.0.1/fiducial_points/ecgdeli/07000/07644_points_lead_V6.atr",
    "bytes": 2922,
    "sha256": "36795eab885086d4d9f5040dda931b7777d43992a2c538937cf82e4be7d4e792",
    "official_verified": true,
    "status": "ok"
  },
  {
    "dataset": "ptbxl",
    "path": "records500/14000/14762_hr.dat",
    "url": "https://physionet.org/files/ptb-xl/1.0.3/records500/14000/14762_hr.dat",
    "bytes": 120000,
    "sha256": "e5df611f128445f227eb78c3ef42f683cdbfbdbb12d37517b22ed7dc5da3cc84",
    "official_verified": true,
    "status": "ok"
  },
  {
    "dataset": "plus",
    "path": "fiducial_points/ecgdeli/03000/03350_points_lead_V6.atr",
    "url": "https://physionet.org/files/ptb-xl-plus/1.0.1/fiducial_points/ecgdeli/03000/03350_points_lead_V6.atr",
    "bytes": 2304,
    "sha256": "1470388f8a1e28af28388f693fc54db747d420ddc6c61d1addc6be8c686b47a6",
    "official_verified": true,
    "status": "ok"
  },
  {
    "dataset": "ptbxl",
    "path": "records500/01000/01133_hr.dat",
    "url": "https://physionet.org/files/ptb-xl/1.0.3/records500/01000/01133_hr.dat",
    "bytes": 120000,
    "sha256": "4090c90d54b50c4c29b786cea22b1143091c612fe4efe0e35865d8dcf3820c4f",
    "official_verified": true,
    "status": "ok"
  },
  {
    "dataset": "ptbxl",
    "path": "records500/07000/07644_hr.dat",
    "url": "https://physionet.org/files/ptb-xl/1.0.3/records500/07000/07644_hr.dat",
    "bytes": 120000,
    "sha256": "7d1bd379ebb24c5322a0eb5c4944e91b8e890fdb728efe00a76d184441c455a6",
    "official_verified": true,
    "status": "ok"
  },
  {
    "dataset": "ptbxl",
    "path": "records500/15000/15101_hr.hea",
    "url": "https://physionet.org/files/ptb-xl/1.0.3/records500/15000/15101_hr.hea",
    "bytes": 616,
    "sha256": "8a0395d58766a8f7ed2339081e7cf0a9a10aa81479fafc2a540c6d46f3799842",
    "official_verified": true,
    "status": "ok"
  },
  {
    "dataset": "ptbxl",
    "path": "records500/03000/03350_hr.dat",
    "url": "https://physionet.org/files/ptb-xl/1.0.3/records500/03000/03350_hr.dat",
    "bytes": 120000,
    "sha256": "5f2a09d27e521b55247983100f512681a22369b06e4c3b9b1a8d7ba1c16b0cc4",
    "official_verified": true,
    "status": "ok"
  },
  {
    "dataset": "plus",
    "path": "fiducial_points/ecgdeli/03000/03350_points_lead_V1.atr",
    "url": "https://physionet.org/files/ptb-xl-plus/1.0.1/fiducial_points/ecgdeli/03000/03350_points_lead_V1.atr",
    "bytes": 2304,
    "sha256": "49b00d0ebc24544acddd4870ee421eb2947ffcd498a3b4cda5078474cad9c598",
    "official_verified": true,
    "status": "ok"
  },
  {
    "dataset": "plus",
    "path": "fiducial_points/ecgdeli/15000/15101_points_lead_V1.atr",
    "url": "https://physionet.org/files/ptb-xl-plus/1.0.1/fiducial_points/ecgdeli/15000/15101_points_lead_V1.atr",
    "bytes": 3334,
    "sha256": "7e8c1b3dae52e4deb46941882c29bdd47dc461f37ede7d5487602a2e8bda89c8",
    "official_verified": true,
    "status": "ok"
  },
  {
    "dataset": "plus",
    "path": "fiducial_points/ecgdeli/15000/15101_points_lead_V6.atr",
    "url": "https://physionet.org/files/ptb-xl-plus/1.0.1/fiducial_points/ecgdeli/15000/15101_points_lead_V6.atr",
    "bytes": 3334,
    "sha256": "2f96abc72097fead65f65278daa055598f3114a75b6e91385e028ebe5bfccb80",
    "official_verified": true,
    "status": "ok"
  },
  {
    "dataset": "ptbxl",
    "path": "records500/16000/16817_hr.hea",
    "url": "https://physionet.org/files/ptb-xl/1.0.3/records500/16000/16817_hr.hea",
    "bytes": 619,
    "sha256": "e0afe97d17511d3044fa3944e9f3828beea113e3dbe00b5a7841296152db0f7c",
    "official_verified": true,
    "status": "ok"
  },
  {
    "dataset": "ptbxl",
    "path": "records500/15000/15101_hr.dat",
    "url": "https://physionet.org/files/ptb-xl/1.0.3/records500/15000/15101_hr.dat",
    "bytes": 120000,
    "sha256": "120f09b065b19fe46c307792d012336b1925b044c4aa3caddfd06e2538db404e",
    "official_verified": true,
    "status": "ok"
  },
  {
    "dataset": "ptbxl",
    "path": "records500/16000/16817_hr.dat",
    "url": "https://physionet.org/files/ptb-xl/1.0.3/records500/16000/16817_hr.dat",
    "bytes": 120000,
    "sha256": "3542483098682a489415e41ad544f1d1d11d8ac819ff2957903431a847e27b94",
    "official_verified": true,
    "status": "ok"
  },
  {
    "dataset": "plus",
    "path": "fiducial_points/ecgdeli/16000/16817_points_lead_V6.atr",
    "url": "https://physionet.org/files/ptb-xl-plus/1.0.1/fiducial_points/ecgdeli/16000/16817_points_lead_V6.atr",
    "bytes": 2304,
    "sha256": "e90e9001bb3bab7a57bcdfa0a0cf31f3ab21fd74c5d8e9b5de0fc2d468e0a410",
    "official_verified": true,
    "status": "ok"
  },
  {
    "dataset": "plus",
    "path": "fiducial_points/ecgdeli/16000/16817_points_lead_V1.atr",
    "url": "https://physionet.org/files/ptb-xl-plus/1.0.1/fiducial_points/ecgdeli/16000/16817_points_lead_V1.atr",
    "bytes": 2304,
    "sha256": "01308384be06b23d7136c37bead7a134437f2e0d39c3d1f33fbcbeb57681dd32",
    "official_verified": true,
    "status": "ok"
  },
  {
    "dataset": "plus",
    "path": "fiducial_points/ecgdeli/10000/10925_points_lead_V1.atr",
    "url": "https://physionet.org/files/ptb-xl-plus/1.0.1/fiducial_points/ecgdeli/10000/10925_points_lead_V1.atr",
    "bytes": 2098,
    "sha256": "cf9183c11ea1df724c058fe1ae6e76736cf1bc5a75fd868294751fabec318017",
    "official_verified": true,
    "status": "ok"
  },
  {
    "dataset": "plus",
    "path": "fiducial_points/ecgdeli/10000/10925_points_lead_V6.atr",
    "url": "https://physionet.org/files/ptb-xl-plus/1.0.1/fiducial_points/ecgdeli/10000/10925_points_lead_V6.atr",
    "bytes": 2098,
    "sha256": "2fa66669994debe3db7ee5bb7c8a6500a30ec33c444fd27b4b73c4f4cee6d443",
    "official_verified": true,
    "status": "ok"
  },
  {
    "dataset": "ptbxl",
    "path": "records500/17000/17316_hr.hea",
    "url": "https://physionet.org/files/ptb-xl/1.0.3/records500/17000/17316_hr.hea",
    "bytes": 601,
    "sha256": "e75984fcf17ecbae9bebdbc560af9b96a1c49de6a2fcde040c3eda5f11a8c63d",
    "official_verified": true,
    "status": "ok"
  },
  {
    "dataset": "plus",
    "path": "fiducial_points/ecgdeli/17000/17316_points_lead_V1.atr",
    "url": "https://physionet.org/files/ptb-xl-plus/1.0.1/fiducial_points/ecgdeli/17000/17316_points_lead_V1.atr",
    "bytes": 2304,
    "sha256": "0797c51ba5642613f1358cf25d9791c099e03d4b40d9927923e831bdd8df9610",
    "official_verified": true,
    "status": "ok"
  },
  {
    "dataset": "ptbxl",
    "path": "records500/10000/10925_hr.dat",
    "url": "https://physionet.org/files/ptb-xl/1.0.3/records500/10000/10925_hr.dat",
    "bytes": 120000,
    "sha256": "2be2b9d8ed607901e9bd12971821bebfdf15298a1ade2ac9c6545eec991b2375",
    "official_verified": true,
    "status": "ok"
  },
  {
    "dataset": "ptbxl",
    "path": "records500/10000/10925_hr.hea",
    "url": "https://physionet.org/files/ptb-xl/1.0.3/records500/10000/10925_hr.hea",
    "bytes": 600,
    "sha256": "7f03569763f98b138f24f8c55288411479553db814e834c7e1c2e08f3ab3f1bf",
    "official_verified": true,
    "status": "ok"
  },
  {
    "dataset": "plus",
    "path": "fiducial_points/ecgdeli/17000/17316_points_lead_V6.atr",
    "url": "https://physionet.org/files/ptb-xl-plus/1.0.1/fiducial_points/ecgdeli/17000/17316_points_lead_V6.atr",
    "bytes": 2304,
    "sha256": "e4ab53eb10528a8f6e96d2db5c85aebf5db19fe6efad8028e851f62b331c7b13",
    "official_verified": true,
    "status": "ok"
  },
  {
    "dataset": "ptbxl",
    "path": "records500/16000/16272_hr.hea",
    "url": "https://physionet.org/files/ptb-xl/1.0.3/records500/16000/16272_hr.hea",
    "bytes": 608,
    "sha256": "443b3aaa236e5bf1734d5f74ccda06c43079dd0376dfffd773b2bb3d47eb9b46",
    "official_verified": true,
    "status": "ok"
  },
  {
    "dataset": "ptbxl",
    "path": "records500/17000/17316_hr.dat",
    "url": "https://physionet.org/files/ptb-xl/1.0.3/records500/17000/17316_hr.dat",
    "bytes": 120000,
    "sha256": "2d67d7caa6cda74edf258ede1d25178006007788204fa78a0dde0370896f8f4a",
    "official_verified": true,
    "status": "ok"
  },
  {
    "dataset": "ptbxl",
    "path": "records500/03000/03610_hr.hea",
    "url": "https://physionet.org/files/ptb-xl/1.0.3/records500/03000/03610_hr.hea",
    "bytes": 608,
    "sha256": "ae7a18a8a4970d424a59563f0ec226b0c66730ec331b29f828f14e33f9cae88d",
    "official_verified": true,
    "status": "ok"
  },
  {
    "dataset": "plus",
    "path": "fiducial_points/ecgdeli/16000/16272_points_lead_V6.atr",
    "url": "https://physionet.org/files/ptb-xl-plus/1.0.1/fiducial_points/ecgdeli/16000/16272_points_lead_V6.atr",
    "bytes": 2510,
    "sha256": "280694aeba745f212a33abeb56f1eadde0eef1feb2454e5c5123c162961d79ad",
    "official_verified": true,
    "status": "ok"
  },
  {
    "dataset": "plus",
    "path": "fiducial_points/ecgdeli/16000/16272_points_lead_V1.atr",
    "url": "https://physionet.org/files/ptb-xl-plus/1.0.1/fiducial_points/ecgdeli/16000/16272_points_lead_V1.atr",
    "bytes": 2510,
    "sha256": "3ec0f6ab444287ce790ebbb3118cae2d10d93904165541e7b60ddff66116db66",
    "official_verified": true,
    "status": "ok"
  },
  {
    "dataset": "ptbxl",
    "path": "records500/06000/06304_hr.hea",
    "url": "https://physionet.org/files/ptb-xl/1.0.3/records500/06000/06304_hr.hea",
    "bytes": 620,
    "sha256": "e52781a2cee4b4779d3eeb6665c63972a10b84b3b2495e6aea830f8fbbca2f39",
    "official_verified": true,
    "status": "ok"
  },
  {
    "dataset": "ptbxl",
    "path": "records500/03000/03610_hr.dat",
    "url": "https://physionet.org/files/ptb-xl/1.0.3/records500/03000/03610_hr.dat",
    "bytes": 120000,
    "sha256": "c6753c2ed2c2b7d5d4dc9f9e1551476f72f6ef853639d9c7700864a60ce07a8f",
    "official_verified": true,
    "status": "ok"
  },
  {
    "dataset": "ptbxl",
    "path": "records500/16000/16272_hr.dat",
    "url": "https://physionet.org/files/ptb-xl/1.0.3/records500/16000/16272_hr.dat",
    "bytes": 120000,
    "sha256": "ed240f0170b7a71e41583bbc5b86f406a71e2d0fd5a6f283cc37abc64385ae94",
    "official_verified": true,
    "status": "ok"
  },
  {
    "dataset": "plus",
    "path": "fiducial_points/ecgdeli/03000/03610_points_lead_V6.atr",
    "url": "https://physionet.org/files/ptb-xl-plus/1.0.1/fiducial_points/ecgdeli/03000/03610_points_lead_V6.atr",
    "bytes": 2922,
    "sha256": "1d0817dc670aea8929601524c2681ed8b678e2e7c4f5bda0acf2cb1044884815",
    "official_verified": true,
    "status": "ok"
  },
  {
    "dataset": "ptbxl",
    "path": "records500/06000/06304_hr.dat",
    "url": "https://physionet.org/files/ptb-xl/1.0.3/records500/06000/06304_hr.dat",
    "bytes": 120000,
    "sha256": "ea5737df63753bb793c72610523cac8e04f961637a021b0a6b7bdd771f57275e",
    "official_verified": true,
    "status": "ok"
  },
  {
    "dataset": "plus",
    "path": "fiducial_points/ecgdeli/06000/06304_points_lead_V6.atr",
    "url": "https://physionet.org/files/ptb-xl-plus/1.0.1/fiducial_points/ecgdeli/06000/06304_points_lead_V6.atr",
    "bytes": 2304,
    "sha256": "afb49e3f057989f094a6ed76645b4d40a8751db0bd37f1d9af1213bac994f560",
    "official_verified": true,
    "status": "ok"
  },
  {
    "dataset": "plus",
    "path": "fiducial_points/ecgdeli/06000/06304_points_lead_V1.atr",
    "url": "https://physionet.org/files/ptb-xl-plus/1.0.1/fiducial_points/ecgdeli/06000/06304_points_lead_V1.atr",
    "bytes": 2304,
    "sha256": "f34b0b1717961bb9a0b0022e6f896754924990dea990051634821e0aafb2d6ba",
    "official_verified": true,
    "status": "ok"
  },
  {
    "dataset": "plus",
    "path": "fiducial_points/ecgdeli/03000/03610_points_lead_V1.atr",
    "url": "https://physionet.org/files/ptb-xl-plus/1.0.1/fiducial_points/ecgdeli/03000/03610_points_lead_V1.atr",
    "bytes": 2922,
    "sha256": "b0bdae0158820c4ab5109a367cda2d53eba4842417e8f26eeb6a8e0f757f9159",
    "official_verified": true,
    "status": "ok"
  },
  {
    "dataset": "ptbxl",
    "path": "records500/07000/07895_hr.hea",
    "url": "https://physionet.org/files/ptb-xl/1.0.3/records500/07000/07895_hr.hea",
    "bytes": 605,
    "sha256": "cdf0876056023204708c8ce6ffbb2c28425529bf0e53e8e7150302ede659c972",
    "official_verified": true,
    "status": "ok"
  },
  {
    "dataset": "plus",
    "path": "fiducial_points/ecgdeli/07000/07895_points_lead_V1.atr",
    "url": "https://physionet.org/files/ptb-xl-plus/1.0.1/fiducial_points/ecgdeli/07000/07895_points_lead_V1.atr",
    "bytes": 2922,
    "sha256": "4f4ad9b834f2402eceed3b97db55a5e7107b9893fbb0663b31f39d3b3ef3326c",
    "official_verified": true,
    "status": "ok"
  },
  {
    "dataset": "ptbxl",
    "path": "records500/12000/12147_hr.hea",
    "url": "https://physionet.org/files/ptb-xl/1.0.3/records500/12000/12147_hr.hea",
    "bytes": 602,
    "sha256": "6e1448a233f46e0e71908929be4c18139a9b513028c7cab0f97c10018aa08b00",
    "official_verified": true,
    "status": "ok"
  },
  {
    "dataset": "plus",
    "path": "fiducial_points/ecgdeli/07000/07895_points_lead_V6.atr",
    "url": "https://physionet.org/files/ptb-xl-plus/1.0.1/fiducial_points/ecgdeli/07000/07895_points_lead_V6.atr",
    "bytes": 2922,
    "sha256": "af0cfb4666aba05f08ec48fc2be8877ed42892943b280a9fd3ab51f1be97b319",
    "official_verified": true,
    "status": "ok"
  },
  {
    "dataset": "ptbxl",
    "path": "records500/07000/07895_hr.dat",
    "url": "https://physionet.org/files/ptb-xl/1.0.3/records500/07000/07895_hr.dat",
    "bytes": 120000,
    "sha256": "257d042df0f4b34e63f6efc952c0033753c09e6abc7902d81c5d80611085c8bf",
    "official_verified": true,
    "status": "ok"
  },
  {
    "dataset": "plus",
    "path": "fiducial_points/ecgdeli/12000/12147_points_lead_V6.atr",
    "url": "https://physionet.org/files/ptb-xl-plus/1.0.1/fiducial_points/ecgdeli/12000/12147_points_lead_V6.atr",
    "bytes": 3128,
    "sha256": "0d09ee9aa3037a7f2fca4670622477fd5efc15e70701c770b5c0b69b3ede484b",
    "official_verified": true,
    "status": "ok"
  },
  {
    "dataset": "ptbxl",
    "path": "records500/16000/16101_hr.hea",
    "url": "https://physionet.org/files/ptb-xl/1.0.3/records500/16000/16101_hr.hea",
    "bytes": 598,
    "sha256": "32051d4681f80aec38889d8ac0c54468138e03b382e3f3595c793319f1ceface",
    "official_verified": true,
    "status": "ok"
  },
  {
    "dataset": "plus",
    "path": "fiducial_points/ecgdeli/16000/16101_points_lead_V6.atr",
    "url": "https://physionet.org/files/ptb-xl-plus/1.0.1/fiducial_points/ecgdeli/16000/16101_points_lead_V6.atr",
    "bytes": 2510,
    "sha256": "3f232fc67fea284dc45fd9c5cd90c6154e311552f4a0ccc3170430f241ec0f79",
    "official_verified": true,
    "status": "ok"
  },
  {
    "dataset": "plus",
    "path": "fiducial_points/ecgdeli/16000/16101_points_lead_V1.atr",
    "url": "https://physionet.org/files/ptb-xl-plus/1.0.1/fiducial_points/ecgdeli/16000/16101_points_lead_V1.atr",
    "bytes": 2510,
    "sha256": "6045ac4bbc06903c415b3363689b4ece57066e5dff6f74e4ea27a8b91e85aed8",
    "official_verified": true,
    "status": "ok"
  },
  {
    "dataset": "ptbxl",
    "path": "records500/02000/02146_hr.hea",
    "url": "https://physionet.org/files/ptb-xl/1.0.3/records500/02000/02146_hr.hea",
    "bytes": 611,
    "sha256": "d622aa84fee8bc1b2001284b4c5f6204ca42a75f242b4ef183a148a2551ace8d",
    "official_verified": true,
    "status": "ok"
  },
  {
    "dataset": "plus",
    "path": "fiducial_points/ecgdeli/12000/12147_points_lead_V1.atr",
    "url": "https://physionet.org/files/ptb-xl-plus/1.0.1/fiducial_points/ecgdeli/12000/12147_points_lead_V1.atr",
    "bytes": 3128,
    "sha256": "bda2d803483b9cc090478a84af495dd3cb9f67ec9496ec994b750b9378ae6768",
    "official_verified": true,
    "status": "ok"
  },
  {
    "dataset": "plus",
    "path": "fiducial_points/ecgdeli/02000/02146_points_lead_V1.atr",
    "url": "https://physionet.org/files/ptb-xl-plus/1.0.1/fiducial_points/ecgdeli/02000/02146_points_lead_V1.atr",
    "bytes": 2304,
    "sha256": "76baa99183ada4524d4447831773ef05b4eefd77fb6369b5d65258f825c03d25",
    "official_verified": true,
    "status": "ok"
  },
  {
    "dataset": "plus",
    "path": "fiducial_points/ecgdeli/02000/02146_points_lead_V6.atr",
    "url": "https://physionet.org/files/ptb-xl-plus/1.0.1/fiducial_points/ecgdeli/02000/02146_points_lead_V6.atr",
    "bytes": 2304,
    "sha256": "11b65d0fafa06d4b6498459abbf2cb9574ace672ec9480718560c442c502b6ce",
    "official_verified": true,
    "status": "ok"
  },
  {
    "dataset": "plus",
    "path": "fiducial_points/ecgdeli/01000/01825_points_lead_V1.atr",
    "url": "https://physionet.org/files/ptb-xl-plus/1.0.1/fiducial_points/ecgdeli/01000/01825_points_lead_V1.atr",
    "bytes": 2098,
    "sha256": "b52523d4b5e216ff96f5e01aa84941943114d0f4bbfbe1b3766b9078f9005302",
    "official_verified": true,
    "status": "ok"
  },
  {
    "dataset": "ptbxl",
    "path": "records500/12000/12147_hr.dat",
    "url": "https://physionet.org/files/ptb-xl/1.0.3/records500/12000/12147_hr.dat",
    "bytes": 120000,
    "sha256": "f706ad33ad60466c55894c11c2842a6b3f1ef8547f1631dfb183336d760cdc7e",
    "official_verified": true,
    "status": "ok"
  },
  {
    "dataset": "ptbxl",
    "path": "records500/02000/02146_hr.dat",
    "url": "https://physionet.org/files/ptb-xl/1.0.3/records500/02000/02146_hr.dat",
    "bytes": 120000,
    "sha256": "35e5e28d8957b1b081b4bb0cc93d478a77cb664af3bae8c9d121c5f2fcf9bd67",
    "official_verified": true,
    "status": "ok"
  },
  {
    "dataset": "ptbxl",
    "path": "records500/16000/16101_hr.dat",
    "url": "https://physionet.org/files/ptb-xl/1.0.3/records500/16000/16101_hr.dat",
    "bytes": 120000,
    "sha256": "28abcd077078eb5e14496a19071320121e40bf82bde26f819a194ccc24c8df53",
    "official_verified": true,
    "status": "ok"
  },
  {
    "dataset": "ptbxl",
    "path": "records500/01000/01825_hr.hea",
    "url": "https://physionet.org/files/ptb-xl/1.0.3/records500/01000/01825_hr.hea",
    "bytes": 607,
    "sha256": "9a6cc8ba706408a2ea4487115ce20444610d8ba7f9a6052587c239832b1c1274",
    "official_verified": true,
    "status": "ok"
  },
  {
    "dataset": "plus",
    "path": "fiducial_points/ecgdeli/01000/01825_points_lead_V6.atr",
    "url": "https://physionet.org/files/ptb-xl-plus/1.0.1/fiducial_points/ecgdeli/01000/01825_points_lead_V6.atr",
    "bytes": 2098,
    "sha256": "e94a7a27f4854bef89008978a2acb03d93735410cbf4814d00c32dc92978e462",
    "official_verified": true,
    "status": "ok"
  },
  {
    "dataset": "plus",
    "path": "fiducial_points/ecgdeli/20000/20674_points_lead_V6.atr",
    "url": "https://physionet.org/files/ptb-xl-plus/1.0.1/fiducial_points/ecgdeli/20000/20674_points_lead_V6.atr",
    "bytes": 2098,
    "sha256": "c85000b3fa2f19484eed0123c441f905448ba6f9f3d5bfe93236cd61f1150d24",
    "official_verified": true,
    "status": "ok"
  },
  {
    "dataset": "plus",
    "path": "fiducial_points/ecgdeli/20000/20674_points_lead_V1.atr",
    "url": "https://physionet.org/files/ptb-xl-plus/1.0.1/fiducial_points/ecgdeli/20000/20674_points_lead_V1.atr",
    "bytes": 2098,
    "sha256": "3142dee1dbd0d5979fc44db832f16a1080b273c04515385625c3df4f4c84bcda",
    "official_verified": true,
    "status": "ok"
  },
  {
    "dataset": "ptbxl",
    "path": "records500/20000/20674_hr.hea",
    "url": "https://physionet.org/files/ptb-xl/1.0.3/records500/20000/20674_hr.hea",
    "bytes": 609,
    "sha256": "d3aa417a1a6b266ed7934a6bddde425c4b161c60f3f5029cfb6c96e7e0bd4e02",
    "official_verified": true,
    "status": "ok"
  },
  {
    "dataset": "ptbxl",
    "path": "records500/00000/00208_hr.hea",
    "url": "https://physionet.org/files/ptb-xl/1.0.3/records500/00000/00208_hr.hea",
    "bytes": 613,
    "sha256": "1ec70b29ff87c0d4808730010697cfa0a08c40202941772b981ceaba4bc699b7",
    "official_verified": true,
    "status": "ok"
  },
  {
    "dataset": "plus",
    "path": "fiducial_points/ecgdeli/00000/00208_points_lead_V1.atr",
    "url": "https://physionet.org/files/ptb-xl-plus/1.0.1/fiducial_points/ecgdeli/00000/00208_points_lead_V1.atr",
    "bytes": 2098,
    "sha256": "af76485423d35f2a45aef239d1048a9e2b78a3f02c26ea7c5c98377e8215595b",
    "official_verified": true,
    "status": "ok"
  },
  {
    "dataset": "plus",
    "path": "fiducial_points/ecgdeli/00000/00208_points_lead_V6.atr",
    "url": "https://physionet.org/files/ptb-xl-plus/1.0.1/fiducial_points/ecgdeli/00000/00208_points_lead_V6.atr",
    "bytes": 2098,
    "sha256": "bdd28f31162bddd48b7b2ba43ec2bbadbb0c4b00dac6d57148a1372bfadcf0d5",
    "official_verified": true,
    "status": "ok"
  },
  {
    "dataset": "ptbxl",
    "path": "records500/01000/01825_hr.dat",
    "url": "https://physionet.org/files/ptb-xl/1.0.3/records500/01000/01825_hr.dat",
    "bytes": 120000,
    "sha256": "b68449f3721bf94b11315f26a91685658f6ecc17b51c3654a0ed086aa24d4651",
    "official_verified": true,
    "status": "ok"
  },
  {
    "dataset": "ptbxl",
    "path": "records500/20000/20674_hr.dat",
    "url": "https://physionet.org/files/ptb-xl/1.0.3/records500/20000/20674_hr.dat",
    "bytes": 120000,
    "sha256": "5d003c6343dbea7b26c02f6a0aed8b15a19d0831a41d82a93f8ff48e8012b006",
    "official_verified": true,
    "status": "ok"
  },
  {
    "dataset": "plus",
    "path": "fiducial_points/ecgdeli/14000/14729_points_lead_V6.atr",
    "url": "https://physionet.org/files/ptb-xl-plus/1.0.1/fiducial_points/ecgdeli/14000/14729_points_lead_V6.atr",
    "bytes": 3128,
    "sha256": "e218cba55d2d7710e8086b85a39e37a86a0f752c9d1f713a568d8405db38a768",
    "official_verified": true,
    "status": "ok"
  },
  {
    "dataset": "plus",
    "path": "fiducial_points/ecgdeli/13000/13786_points_lead_V1.atr",
    "url": "https://physionet.org/files/ptb-xl-plus/1.0.1/fiducial_points/ecgdeli/13000/13786_points_lead_V1.atr",
    "bytes": 2510,
    "sha256": "859f2cc2f687410dcccc23c5e5ddd6ed7cba1b6f6656afdca18110b6f623bcc4",
    "official_verified": true,
    "status": "ok"
  },
  {
    "dataset": "ptbxl",
    "path": "records500/14000/14729_hr.hea",
    "url": "https://physionet.org/files/ptb-xl/1.0.3/records500/14000/14729_hr.hea",
    "bytes": 609,
    "sha256": "096c61b2fe44fb246011ac60053a4eecaa4f5020979ead5b9754d6c087f7ede1",
    "official_verified": true,
    "status": "ok"
  },
  {
    "dataset": "plus",
    "path": "fiducial_points/ecgdeli/14000/14729_points_lead_V1.atr",
    "url": "https://physionet.org/files/ptb-xl-plus/1.0.1/fiducial_points/ecgdeli/14000/14729_points_lead_V1.atr",
    "bytes": 3128,
    "sha256": "fe67467e557531f15a7b9618db3c79c46eb98d255b7c48b3efbdc178353b8d31",
    "official_verified": true,
    "status": "ok"
  },
  {
    "dataset": "ptbxl",
    "path": "records500/13000/13786_hr.hea",
    "url": "https://physionet.org/files/ptb-xl/1.0.3/records500/13000/13786_hr.hea",
    "bytes": 613,
    "sha256": "fbd21372eb8b47f053d0492f812c5c41c68cd8b0ac2a0ab166b5fb5c293b65d8",
    "official_verified": true,
    "status": "ok"
  },
  {
    "dataset": "ptbxl",
    "path": "records500/00000/00208_hr.dat",
    "url": "https://physionet.org/files/ptb-xl/1.0.3/records500/00000/00208_hr.dat",
    "bytes": 120000,
    "sha256": "44181f175d76358b6504da8085df9c9661bc90c4453c0f8940a3271bb424b87f",
    "official_verified": true,
    "status": "ok"
  },
  {
    "dataset": "plus",
    "path": "fiducial_points/ecgdeli/03000/03487_points_lead_V6.atr",
    "url": "https://physionet.org/files/ptb-xl-plus/1.0.1/fiducial_points/ecgdeli/03000/03487_points_lead_V6.atr",
    "bytes": 3746,
    "sha256": "67707bcd59294fdb6b67c8259f63dfc20c075931c8798012dd3d121e166776c8",
    "official_verified": true,
    "status": "ok"
  },
  {
    "dataset": "ptbxl",
    "path": "records500/03000/03487_hr.hea",
    "url": "https://physionet.org/files/ptb-xl/1.0.3/records500/03000/03487_hr.hea",
    "bytes": 600,
    "sha256": "1b4f04b92387998809e884494371c3c2aba88021f681b7a8b64b4ac6734fc18d",
    "official_verified": true,
    "status": "ok"
  },
  {
    "dataset": "plus",
    "path": "fiducial_points/ecgdeli/03000/03487_points_lead_V1.atr",
    "url": "https://physionet.org/files/ptb-xl-plus/1.0.1/fiducial_points/ecgdeli/03000/03487_points_lead_V1.atr",
    "bytes": 3746,
    "sha256": "a02478e447e3db00366dd4e755b7308715bd257a084274a14ca583a8f977eb11",
    "official_verified": true,
    "status": "ok"
  },
  {
    "dataset": "ptbxl",
    "path": "records500/07000/07876_hr.hea",
    "url": "https://physionet.org/files/ptb-xl/1.0.3/records500/07000/07876_hr.hea",
    "bytes": 606,
    "sha256": "9620d8f424ce50da91528cd5b1523a78a3698e09d2d00cf95cef5cf013a0164a",
    "official_verified": true,
    "status": "ok"
  },
  {
    "dataset": "plus",
    "path": "fiducial_points/ecgdeli/13000/13786_points_lead_V6.atr",
    "url": "https://physionet.org/files/ptb-xl-plus/1.0.1/fiducial_points/ecgdeli/13000/13786_points_lead_V6.atr",
    "bytes": 2510,
    "sha256": "05ec77935c0f49a5cd52757c67f5d51d11248dde1dce04ac7c111d9cd8e078e6",
    "official_verified": true,
    "status": "ok"
  },
  {
    "dataset": "ptbxl",
    "path": "records500/14000/14729_hr.dat",
    "url": "https://physionet.org/files/ptb-xl/1.0.3/records500/14000/14729_hr.dat",
    "bytes": 120000,
    "sha256": "e09e590b2c468649f614d1b2a1e99a700e6c510fcb7f86d0c072223a737b7836",
    "official_verified": true,
    "status": "ok"
  },
  {
    "dataset": "ptbxl",
    "path": "records500/13000/13786_hr.dat",
    "url": "https://physionet.org/files/ptb-xl/1.0.3/records500/13000/13786_hr.dat",
    "bytes": 120000,
    "sha256": "92778da3dc9540940f6368a121bcb182db8d14fbabdfaeeae92d7d75264bed88",
    "official_verified": true,
    "status": "ok"
  },
  {
    "dataset": "plus",
    "path": "fiducial_points/ecgdeli/07000/07876_points_lead_V1.atr",
    "url": "https://physionet.org/files/ptb-xl-plus/1.0.1/fiducial_points/ecgdeli/07000/07876_points_lead_V1.atr",
    "bytes": 3746,
    "sha256": "8dedbd229ae2cc78f75d6da61abf9bad702d3f6cb0db26fd4576d7e157a6c4d8",
    "official_verified": true,
    "status": "ok"
  },
  {
    "dataset": "plus",
    "path": "fiducial_points/ecgdeli/07000/07876_points_lead_V6.atr",
    "url": "https://physionet.org/files/ptb-xl-plus/1.0.1/fiducial_points/ecgdeli/07000/07876_points_lead_V6.atr",
    "bytes": 3746,
    "sha256": "e2b5c4e1ef52f629a720897489613d80935b3e593b2f03a4e85a3d91435fe261",
    "official_verified": true,
    "status": "ok"
  },
  {
    "dataset": "plus",
    "path": "fiducial_points/ecgdeli/13000/13494_points_lead_V1.atr",
    "url": "https://physionet.org/files/ptb-xl-plus/1.0.1/fiducial_points/ecgdeli/13000/13494_points_lead_V1.atr",
    "bytes": 2098,
    "sha256": "0fdd560a4af78cbaa014a6a71e5a78ba2ff3623dd4dce00fd1565d1196f89fa9",
    "official_verified": true,
    "status": "ok"
  },
  {
    "dataset": "ptbxl",
    "path": "records500/07000/07990_hr.hea",
    "url": "https://physionet.org/files/ptb-xl/1.0.3/records500/07000/07990_hr.hea",
    "bytes": 612,
    "sha256": "f7ea2c96b8bfdb6b70b5c2fd6a3b8176929abefef1c303b97cb3bd883f0369d6",
    "official_verified": true,
    "status": "ok"
  },
  {
    "dataset": "plus",
    "path": "fiducial_points/ecgdeli/13000/13494_points_lead_V6.atr",
    "url": "https://physionet.org/files/ptb-xl-plus/1.0.1/fiducial_points/ecgdeli/13000/13494_points_lead_V6.atr",
    "bytes": 2098,
    "sha256": "6f5bf03e6479417b0ec57e9a907c44762c04d00d09e98fe8916dabb17ad5f3d5",
    "official_verified": true,
    "status": "ok"
  },
  {
    "dataset": "ptbxl",
    "path": "records500/03000/03487_hr.dat",
    "url": "https://physionet.org/files/ptb-xl/1.0.3/records500/03000/03487_hr.dat",
    "bytes": 120000,
    "sha256": "b88a5458e7479c9f6cdcd9d8d3259908a2639b8d20e7cf04b2d4a4ad48653e9e",
    "official_verified": true,
    "status": "ok"
  },
  {
    "dataset": "ptbxl",
    "path": "records500/13000/13494_hr.hea",
    "url": "https://physionet.org/files/ptb-xl/1.0.3/records500/13000/13494_hr.hea",
    "bytes": 616,
    "sha256": "95144468949159640832b5fc9f5323f5666bd9403aee0eac4bf52ea9532cc441",
    "official_verified": true,
    "status": "ok"
  },
  {
    "dataset": "ptbxl",
    "path": "records500/07000/07876_hr.dat",
    "url": "https://physionet.org/files/ptb-xl/1.0.3/records500/07000/07876_hr.dat",
    "bytes": 120000,
    "sha256": "f2aa7e2ad6a60f921abe5c60765282fc235e70087e830ca452cc96f50a6576e9",
    "official_verified": true,
    "status": "ok"
  },
  {
    "dataset": "ptbxl",
    "path": "records500/07000/07770_hr.hea",
    "url": "https://physionet.org/files/ptb-xl/1.0.3/records500/07000/07770_hr.hea",
    "bytes": 607,
    "sha256": "dfd8339adb92b5d8b35b7bcd28ec72053c5786556080fda9c72e5ae5f8233d85",
    "official_verified": true,
    "status": "ok"
  },
  {
    "dataset": "plus",
    "path": "fiducial_points/ecgdeli/07000/07990_points_lead_V1.atr",
    "url": "https://physionet.org/files/ptb-xl-plus/1.0.1/fiducial_points/ecgdeli/07000/07990_points_lead_V1.atr",
    "bytes": 1892,
    "sha256": "2ea09d78b11f6599be5032675d0d7b10ce650eef00329454d05866af64a5c1c0",
    "official_verified": true,
    "status": "ok"
  },
  {
    "dataset": "plus",
    "path": "fiducial_points/ecgdeli/07000/07990_points_lead_V6.atr",
    "url": "https://physionet.org/files/ptb-xl-plus/1.0.1/fiducial_points/ecgdeli/07000/07990_points_lead_V6.atr",
    "bytes": 1892,
    "sha256": "aa4b4fc87c37f08686b3b8bfccc20c4f0e6522d9c7644a7a9c42de28436c79d7",
    "official_verified": true,
    "status": "ok"
  },
  {
    "dataset": "ptbxl",
    "path": "records500/13000/13494_hr.dat",
    "url": "https://physionet.org/files/ptb-xl/1.0.3/records500/13000/13494_hr.dat",
    "bytes": 120000,
    "sha256": "73f91ed424ceca3201509ea6716db74de2f0a3ba67f205be3abaf950d560a794",
    "official_verified": true,
    "status": "ok"
  },
  {
    "dataset": "ptbxl",
    "path": "records500/06000/06075_hr.hea",
    "url": "https://physionet.org/files/ptb-xl/1.0.3/records500/06000/06075_hr.hea",
    "bytes": 604,
    "sha256": "a02e95d65982b06645b6112cdddfbd9a2e8d272a042aae5bc1c40c8c368b079b",
    "official_verified": true,
    "status": "ok"
  },
  {
    "dataset": "plus",
    "path": "fiducial_points/ecgdeli/07000/07770_points_lead_V1.atr",
    "url": "https://physionet.org/files/ptb-xl-plus/1.0.1/fiducial_points/ecgdeli/07000/07770_points_lead_V1.atr",
    "bytes": 2510,
    "sha256": "51893d5b6b2cb3d1aed283dcf1c0360c2e200ff38f4d623fb90ece07b449efbe",
    "official_verified": true,
    "status": "ok"
  },
  {
    "dataset": "plus",
    "path": "fiducial_points/ecgdeli/07000/07770_points_lead_V6.atr",
    "url": "https://physionet.org/files/ptb-xl-plus/1.0.1/fiducial_points/ecgdeli/07000/07770_points_lead_V6.atr",
    "bytes": 2510,
    "sha256": "ad59acfad2272ac466fb1807c07ee042bb126056a773213058b4081e787e83d4",
    "official_verified": true,
    "status": "ok"
  },
  {
    "dataset": "plus",
    "path": "fiducial_points/ecgdeli/06000/06075_points_lead_V6.atr",
    "url": "https://physionet.org/files/ptb-xl-plus/1.0.1/fiducial_points/ecgdeli/06000/06075_points_lead_V6.atr",
    "bytes": 2304,
    "sha256": "0211f12ab573fa5ba4b64a0ca70c0675030e0a1803f3dd2a785a60da13a64e86",
    "official_verified": true,
    "status": "ok"
  },
  {
    "dataset": "ptbxl",
    "path": "records500/07000/07990_hr.dat",
    "url": "https://physionet.org/files/ptb-xl/1.0.3/records500/07000/07990_hr.dat",
    "bytes": 120000,
    "sha256": "3520b2108542dc754e929894d48e67308caca34e7b99ed15057d95b91c8be231",
    "official_verified": true,
    "status": "ok"
  },
  {
    "dataset": "ptbxl",
    "path": "records500/07000/07770_hr.dat",
    "url": "https://physionet.org/files/ptb-xl/1.0.3/records500/07000/07770_hr.dat",
    "bytes": 120000,
    "sha256": "8d6b5f9ad262495d41a2246f5a5696c26e7bf4a2cdbcac676396d8b465685fd7",
    "official_verified": true,
    "status": "ok"
  },
  {
    "dataset": "ptbxl",
    "path": "records500/06000/06075_hr.dat",
    "url": "https://physionet.org/files/ptb-xl/1.0.3/records500/06000/06075_hr.dat",
    "bytes": 120000,
    "sha256": "9636ad3fba97f363e0817387e6253d4c736f7d2bac48412440f2b12a56defcf0",
    "official_verified": true,
    "status": "ok"
  },
  {
    "dataset": "plus",
    "path": "fiducial_points/ecgdeli/06000/06075_points_lead_V1.atr",
    "url": "https://physionet.org/files/ptb-xl-plus/1.0.1/fiducial_points/ecgdeli/06000/06075_points_lead_V1.atr",
    "bytes": 2304,
    "sha256": "afa17075ec35f1f4c7d67ed59ba1fba67bc24443a4307d47881d55fa20453732",
    "official_verified": true,
    "status": "ok"
  },
  {
    "dataset": "ptbxl",
    "path": "records500/08000/08524_hr.hea",
    "url": "https://physionet.org/files/ptb-xl/1.0.3/records500/08000/08524_hr.hea",
    "bytes": 613,
    "sha256": "85093a58380bbb6d98c3343b04cf3e9994c3a199e6c2d296768430241b337d74",
    "official_verified": true,
    "status": "ok"
  },
  {
    "dataset": "plus",
    "path": "fiducial_points/ecgdeli/08000/08524_points_lead_V1.atr",
    "url": "https://physionet.org/files/ptb-xl-plus/1.0.1/fiducial_points/ecgdeli/08000/08524_points_lead_V1.atr",
    "bytes": 2510,
    "sha256": "15e97055586d8d48cd59e4b13b452ff02b9594f68d45b2fe2652f5b3fa28d678",
    "official_verified": true,
    "status": "ok"
  },
  {
    "dataset": "ptbxl",
    "path": "records500/08000/08524_hr.dat",
    "url": "https://physionet.org/files/ptb-xl/1.0.3/records500/08000/08524_hr.dat",
    "bytes": 120000,
    "sha256": "f3ea16552a02405342aeb3523dc41eaf954cbb78b116120dd3eaa72d7eea1cc5",
    "official_verified": true,
    "status": "ok"
  },
  {
    "dataset": "plus",
    "path": "fiducial_points/ecgdeli/02000/02279_points_lead_V6.atr",
    "url": "https://physionet.org/files/ptb-xl-plus/1.0.1/fiducial_points/ecgdeli/02000/02279_points_lead_V6.atr",
    "bytes": 2716,
    "sha256": "ff82475303d0cde4278c9897f7402d3e5075b3fe19fbb9c6e234e279dc96e03b",
    "official_verified": true,
    "status": "ok"
  },
  {
    "dataset": "ptbxl",
    "path": "records500/02000/02279_hr.hea",
    "url": "https://physionet.org/files/ptb-xl/1.0.3/records500/02000/02279_hr.hea",
    "bytes": 609,
    "sha256": "ce266e989ca338133e026749bf82bf847fc27f1c851482908576ff8985516729",
    "official_verified": true,
    "status": "ok"
  },
  {
    "dataset": "plus",
    "path": "fiducial_points/ecgdeli/02000/02279_points_lead_V1.atr",
    "url": "https://physionet.org/files/ptb-xl-plus/1.0.1/fiducial_points/ecgdeli/02000/02279_points_lead_V1.atr",
    "bytes": 2716,
    "sha256": "a0cb4bafb8d539a00b4d6cdb6f6075ef0c39897552d33a18155525d246b2c5ed",
    "official_verified": true,
    "status": "ok"
  },
  {
    "dataset": "plus",
    "path": "fiducial_points/ecgdeli/08000/08524_points_lead_V6.atr",
    "url": "https://physionet.org/files/ptb-xl-plus/1.0.1/fiducial_points/ecgdeli/08000/08524_points_lead_V6.atr",
    "bytes": 2510,
    "sha256": "bd9843a7e26a0b8aad3a24131f2dca028214a7e821deec38efc6b03ff4bfa32e",
    "official_verified": true,
    "status": "ok"
  },
  {
    "dataset": "ptbxl",
    "path": "records500/03000/03275_hr.hea",
    "url": "https://physionet.org/files/ptb-xl/1.0.3/records500/03000/03275_hr.hea",
    "bytes": 615,
    "sha256": "f453ce9c26bc23a6725f03aff5ad71b50f3a92e081fc48b77385be8da6f016b2",
    "official_verified": true,
    "status": "ok"
  },
  {
    "dataset": "ptbxl",
    "path": "records500/02000/02279_hr.dat",
    "url": "https://physionet.org/files/ptb-xl/1.0.3/records500/02000/02279_hr.dat",
    "bytes": 120000,
    "sha256": "c4870825df62927ad2c7909c4356c023b5d8e9cd9031e62cea7c9cf278cadfd0",
    "official_verified": true,
    "status": "ok"
  },
  {
    "dataset": "ptbxl",
    "path": "records500/09000/09689_hr.hea",
    "url": "https://physionet.org/files/ptb-xl/1.0.3/records500/09000/09689_hr.hea",
    "bytes": 610,
    "sha256": "dca02c833f85df0faa6065cf30e426fd81ad7183af16957e4c7f89752c92e007",
    "official_verified": true,
    "status": "ok"
  },
  {
    "dataset": "plus",
    "path": "fiducial_points/ecgdeli/03000/03275_points_lead_V1.atr",
    "url": "https://physionet.org/files/ptb-xl-plus/1.0.1/fiducial_points/ecgdeli/03000/03275_points_lead_V1.atr",
    "bytes": 2716,
    "sha256": "4cb481cf1af21d2d577f3873d40d0d8b01f95ced51f62bf9816c02ad3d133610",
    "official_verified": true,
    "status": "ok"
  },
  {
    "dataset": "plus",
    "path": "fiducial_points/ecgdeli/09000/09689_points_lead_V1.atr",
    "url": "https://physionet.org/files/ptb-xl-plus/1.0.1/fiducial_points/ecgdeli/09000/09689_points_lead_V1.atr",
    "bytes": 2716,
    "sha256": "a8ff43645a243fe49546feef67b59015b7e3560c0cc04e01e98f782fb1d179bd",
    "official_verified": true,
    "status": "ok"
  },
  {
    "dataset": "plus",
    "path": "fiducial_points/ecgdeli/09000/09689_points_lead_V6.atr",
    "url": "https://physionet.org/files/ptb-xl-plus/1.0.1/fiducial_points/ecgdeli/09000/09689_points_lead_V6.atr",
    "bytes": 2716,
    "sha256": "33b43fc8e5e533a36a4695e11041b9ffb9fa89807fec1c378f0c972e16b51628",
    "official_verified": true,
    "status": "ok"
  },
  {
    "dataset": "ptbxl",
    "path": "records500/21000/21111_hr.hea",
    "url": "https://physionet.org/files/ptb-xl/1.0.3/records500/21000/21111_hr.hea",
    "bytes": 598,
    "sha256": "9e9f57c0bc63fac6ff19fc825850dc81c5ac58291b1886aae2465d193bc10bc8",
    "official_verified": true,
    "status": "ok"
  },
  {
    "dataset": "plus",
    "path": "fiducial_points/ecgdeli/03000/03275_points_lead_V6.atr",
    "url": "https://physionet.org/files/ptb-xl-plus/1.0.1/fiducial_points/ecgdeli/03000/03275_points_lead_V6.atr",
    "bytes": 2716,
    "sha256": "8e0f29266e9c1d8907ffa0bb26112b12d59271c43dc8d8ee749a87060ba3c49d",
    "official_verified": true,
    "status": "ok"
  },
  {
    "dataset": "ptbxl",
    "path": "records500/09000/09689_hr.dat",
    "url": "https://physionet.org/files/ptb-xl/1.0.3/records500/09000/09689_hr.dat",
    "bytes": 120000,
    "sha256": "ab02b08f6cf25e8bbeb3a6fb44c5beda66fc91fe7a15913a8c4ce6ecd24dd8c9",
    "official_verified": true,
    "status": "ok"
  },
  {
    "dataset": "ptbxl",
    "path": "records500/03000/03275_hr.dat",
    "url": "https://physionet.org/files/ptb-xl/1.0.3/records500/03000/03275_hr.dat",
    "bytes": 120000,
    "sha256": "4f3f52f1c0bfcf0312763cd570c346eb836d8286198046548d02650c46066d42",
    "official_verified": true,
    "status": "ok"
  },
  {
    "dataset": "plus",
    "path": "fiducial_points/ecgdeli/21000/21111_points_lead_V1.atr",
    "url": "https://physionet.org/files/ptb-xl-plus/1.0.1/fiducial_points/ecgdeli/21000/21111_points_lead_V1.atr",
    "bytes": 1686,
    "sha256": "ca8a65aa3893055734f4bb40bc03044902dcc4873bf08fb21a4b4a13b74304d5",
    "official_verified": true,
    "status": "ok"
  },
  {
    "dataset": "plus",
    "path": "fiducial_points/ecgdeli/21000/21111_points_lead_V6.atr",
    "url": "https://physionet.org/files/ptb-xl-plus/1.0.1/fiducial_points/ecgdeli/21000/21111_points_lead_V6.atr",
    "bytes": 1686,
    "sha256": "57202b8e01e30cb8abc7abbdecf6a1bbda3243e8b8991f8147083becf696004c",
    "official_verified": true,
    "status": "ok"
  },
  {
    "dataset": "ptbxl",
    "path": "records500/13000/13899_hr.hea",
    "url": "https://physionet.org/files/ptb-xl/1.0.3/records500/13000/13899_hr.hea",
    "bytes": 615,
    "sha256": "87761c81d725effe2d1ba946d6b0943663edffe351aa25ff0c29e42250350428",
    "official_verified": true,
    "status": "ok"
  },
  {
    "dataset": "ptbxl",
    "path": "records500/02000/02379_hr.hea",
    "url": "https://physionet.org/files/ptb-xl/1.0.3/records500/02000/02379_hr.hea",
    "bytes": 608,
    "sha256": "5308ae609136ea4ab3f3d2ad84703e3cb9449e7353e4e3a7e36f3723c224e3a5",
    "official_verified": true,
    "status": "ok"
  },
  {
    "dataset": "plus",
    "path": "fiducial_points/ecgdeli/02000/02379_points_lead_V6.atr",
    "url": "https://physionet.org/files/ptb-xl-plus/1.0.1/fiducial_points/ecgdeli/02000/02379_points_lead_V6.atr",
    "bytes": 2304,
    "sha256": "28be16eede7e6ae81797e6cd8cb8ff57d35a9b316d5a597952858d39549b4cc2",
    "official_verified": true,
    "status": "ok"
  },
  {
    "dataset": "ptbxl",
    "path": "records500/21000/21111_hr.dat",
    "url": "https://physionet.org/files/ptb-xl/1.0.3/records500/21000/21111_hr.dat",
    "bytes": 120000,
    "sha256": "ecd59f67c75853cce3a7899843380dc8f01c21727fcaa1583a4cf8a1582a72b1",
    "official_verified": true,
    "status": "ok"
  },
  {
    "dataset": "plus",
    "path": "fiducial_points/ecgdeli/13000/13899_points_lead_V1.atr",
    "url": "https://physionet.org/files/ptb-xl-plus/1.0.1/fiducial_points/ecgdeli/13000/13899_points_lead_V1.atr",
    "bytes": 3746,
    "sha256": "9aa171a14d59dfd935a5baa8aeddfb54f2b90c74e62be6f8361bc4fe7f0b84a5",
    "official_verified": true,
    "status": "ok"
  },
  {
    "dataset": "ptbxl",
    "path": "records500/13000/13899_hr.dat",
    "url": "https://physionet.org/files/ptb-xl/1.0.3/records500/13000/13899_hr.dat",
    "bytes": 120000,
    "sha256": "faea33b449df85f4766a8e1b5fa2af5b60aee340bca621316a20605b093779e9",
    "official_verified": true,
    "status": "ok"
  },
  {
    "dataset": "plus",
    "path": "fiducial_points/ecgdeli/02000/02379_points_lead_V1.atr",
    "url": "https://physionet.org/files/ptb-xl-plus/1.0.1/fiducial_points/ecgdeli/02000/02379_points_lead_V1.atr",
    "bytes": 2304,
    "sha256": "82a543864081d219ee07ca842200f34ff74d8eec74fc62d1c1b585c2100b1eda",
    "official_verified": true,
    "status": "ok"
  },
  {
    "dataset": "ptbxl",
    "path": "records500/02000/02379_hr.dat",
    "url": "https://physionet.org/files/ptb-xl/1.0.3/records500/02000/02379_hr.dat",
    "bytes": 120000,
    "sha256": "aa1334a3969935425de72f7ef407c9fc9ecb9f4ebcf5e2c0c515c139b9338611",
    "official_verified": true,
    "status": "ok"
  },
  {
    "dataset": "plus",
    "path": "fiducial_points/ecgdeli/13000/13899_points_lead_V6.atr",
    "url": "https://physionet.org/files/ptb-xl-plus/1.0.1/fiducial_points/ecgdeli/13000/13899_points_lead_V6.atr",
    "bytes": 3746,
    "sha256": "13e44a6aeaddb0b5a2eff94784dcd077403732094db6750195cf2654454585a6",
    "official_verified": true,
    "status": "ok"
  },
  {
    "dataset": "plus",
    "path": "fiducial_points/ecgdeli/10000/10837_points_lead_V1.atr",
    "url": "https://physionet.org/files/ptb-xl-plus/1.0.1/fiducial_points/ecgdeli/10000/10837_points_lead_V1.atr",
    "bytes": 2510,
    "sha256": "38b89816831f711a67a9ee68744357887ec6f0038b0f8640e42ce95ae77b6a82",
    "official_verified": true,
    "status": "ok"
  },
  {
    "dataset": "plus",
    "path": "fiducial_points/ecgdeli/14000/14145_points_lead_V1.atr",
    "url": "https://physionet.org/files/ptb-xl-plus/1.0.1/fiducial_points/ecgdeli/14000/14145_points_lead_V1.atr",
    "bytes": 1892,
    "sha256": "48cb8f3af8b7cea4223dee56aaabea7bc158f991f5ae5d737ae6659f22793cc5",
    "official_verified": true,
    "status": "ok"
  },
  {
    "dataset": "ptbxl",
    "path": "records500/10000/10837_hr.hea",
    "url": "https://physionet.org/files/ptb-xl/1.0.3/records500/10000/10837_hr.hea",
    "bytes": 607,
    "sha256": "15766db61eb20f84f27543eb0d0434af17adf03362fe072ffbf3d7ebb78fd977",
    "official_verified": true,
    "status": "ok"
  },
  {
    "dataset": "ptbxl",
    "path": "records500/14000/14145_hr.hea",
    "url": "https://physionet.org/files/ptb-xl/1.0.3/records500/14000/14145_hr.hea",
    "bytes": 614,
    "sha256": "dff5ac2d7b1b9bf297d6a1657a486f517cdbbd56ac7407e624ed046bfbfe0943",
    "official_verified": true,
    "status": "ok"
  },
  {
    "dataset": "plus",
    "path": "fiducial_points/ecgdeli/10000/10837_points_lead_V6.atr",
    "url": "https://physionet.org/files/ptb-xl-plus/1.0.1/fiducial_points/ecgdeli/10000/10837_points_lead_V6.atr",
    "bytes": 2510,
    "sha256": "4136647f4151445a52c3cb35f7289b2f53572b3a46c65f73d8d72c59547dd422",
    "official_verified": true,
    "status": "ok"
  },
  {
    "dataset": "plus",
    "path": "fiducial_points/ecgdeli/14000/14145_points_lead_V6.atr",
    "url": "https://physionet.org/files/ptb-xl-plus/1.0.1/fiducial_points/ecgdeli/14000/14145_points_lead_V6.atr",
    "bytes": 1892,
    "sha256": "fd4cc8e67bc5893c861febc977256f3d72243cbd6d36034b45625907a52a1a67",
    "official_verified": true,
    "status": "ok"
  },
  {
    "dataset": "ptbxl",
    "path": "records500/10000/10837_hr.dat",
    "url": "https://physionet.org/files/ptb-xl/1.0.3/records500/10000/10837_hr.dat",
    "bytes": 120000,
    "sha256": "63144e131e62a3b7b0ea86642fc055c7586aaee565be6a6508b06e2a04719435",
    "official_verified": true,
    "status": "ok"
  },
  {
    "dataset": "plus",
    "path": "fiducial_points/ecgdeli/01000/01078_points_lead_V1.atr",
    "url": "https://physionet.org/files/ptb-xl-plus/1.0.1/fiducial_points/ecgdeli/01000/01078_points_lead_V1.atr",
    "bytes": 2922,
    "sha256": "144b201571f44525ed46a5a9eb172f94a3cbb1aa225b692778856df2aa08f841",
    "official_verified": true,
    "status": "ok"
  },
  {
    "dataset": "plus",
    "path": "fiducial_points/ecgdeli/01000/01078_points_lead_V6.atr",
    "url": "https://physionet.org/files/ptb-xl-plus/1.0.1/fiducial_points/ecgdeli/01000/01078_points_lead_V6.atr",
    "bytes": 2922,
    "sha256": "b1a1f57258463162423bc0bc313aafb4f47f1c06ba576a61f2882b00d0c09543",
    "official_verified": true,
    "status": "ok"
  },
  {
    "dataset": "ptbxl",
    "path": "records500/14000/14145_hr.dat",
    "url": "https://physionet.org/files/ptb-xl/1.0.3/records500/14000/14145_hr.dat",
    "bytes": 120000,
    "sha256": "f9e8f9723f7663cd9d38d6bdb50635a5b1beafd887ee9da6cff17f8e466447e9",
    "official_verified": true,
    "status": "ok"
  },
  {
    "dataset": "ptbxl",
    "path": "records500/01000/01078_hr.hea",
    "url": "https://physionet.org/files/ptb-xl/1.0.3/records500/01000/01078_hr.hea",
    "bytes": 607,
    "sha256": "a89d60b818592fb3ec1be581a39c1158080d23ac1acbb19be541cbde33b604e4",
    "official_verified": true,
    "status": "ok"
  },
  {
    "dataset": "ptbxl",
    "path": "records500/12000/12340_hr.hea",
    "url": "https://physionet.org/files/ptb-xl/1.0.3/records500/12000/12340_hr.hea",
    "bytes": 605,
    "sha256": "01f311db47c839da36134d3e7ba21ebb3ca6a23d32c08db81130a69c134ab9fd",
    "official_verified": true,
    "status": "ok"
  },
  {
    "dataset": "plus",
    "path": "fiducial_points/ecgdeli/09000/09178_points_lead_V6.atr",
    "url": "https://physionet.org/files/ptb-xl-plus/1.0.1/fiducial_points/ecgdeli/09000/09178_points_lead_V6.atr",
    "bytes": 2510,
    "sha256": "e3a84c680d307a0fb321966607d961256b49ccb178503d1289e4707bcbf1a594",
    "official_verified": true,
    "status": "ok"
  },
  {
    "dataset": "plus",
    "path": "fiducial_points/ecgdeli/09000/09178_points_lead_V1.atr",
    "url": "https://physionet.org/files/ptb-xl-plus/1.0.1/fiducial_points/ecgdeli/09000/09178_points_lead_V1.atr",
    "bytes": 2510,
    "sha256": "b68e87ff6fa8db353383f8c26a7996059266e112bd03a952bf976835353f95d6",
    "official_verified": true,
    "status": "ok"
  },
  {
    "dataset": "ptbxl",
    "path": "records500/09000/09178_hr.hea",
    "url": "https://physionet.org/files/ptb-xl/1.0.3/records500/09000/09178_hr.hea",
    "bytes": 611,
    "sha256": "30a6d13a5377406556894ac2b54959b83b3f1b2e2af8b97c14efdadd12d744f8",
    "official_verified": true,
    "status": "ok"
  },
  {
    "dataset": "plus",
    "path": "fiducial_points/ecgdeli/12000/12340_points_lead_V1.atr",
    "url": "https://physionet.org/files/ptb-xl-plus/1.0.1/fiducial_points/ecgdeli/12000/12340_points_lead_V1.atr",
    "bytes": 2304,
    "sha256": "ae602f26e0827b1472a9e925f021d3785682e79012d9309a0633a5f575b06200",
    "official_verified": true,
    "status": "ok"
  },
  {
    "dataset": "plus",
    "path": "fiducial_points/ecgdeli/12000/12340_points_lead_V6.atr",
    "url": "https://physionet.org/files/ptb-xl-plus/1.0.1/fiducial_points/ecgdeli/12000/12340_points_lead_V6.atr",
    "bytes": 2304,
    "sha256": "207a1afb4db14811745bb375dc4e1d08c02e2e5de1eaeb7aaf9830891015c6b2",
    "official_verified": true,
    "status": "ok"
  },
  {
    "dataset": "plus",
    "path": "fiducial_points/ecgdeli/15000/15548_points_lead_V6.atr",
    "url": "https://physionet.org/files/ptb-xl-plus/1.0.1/fiducial_points/ecgdeli/15000/15548_points_lead_V6.atr",
    "bytes": 1892,
    "sha256": "dccd87d7ae6c96fa980cbf7e06ccaa8bd55994ba2e37b22a9bc62b7840e4d3d7",
    "official_verified": true,
    "status": "ok"
  },
  {
    "dataset": "ptbxl",
    "path": "records500/15000/15548_hr.hea",
    "url": "https://physionet.org/files/ptb-xl/1.0.3/records500/15000/15548_hr.hea",
    "bytes": 601,
    "sha256": "7e58483a15f8edd23a8e6ef6c0f24ba2f3142d45ad35894c6cb4d7371568b661",
    "official_verified": true,
    "status": "ok"
  },
  {
    "dataset": "plus",
    "path": "fiducial_points/ecgdeli/15000/15548_points_lead_V1.atr",
    "url": "https://physionet.org/files/ptb-xl-plus/1.0.1/fiducial_points/ecgdeli/15000/15548_points_lead_V1.atr",
    "bytes": 1892,
    "sha256": "adb2f812fd16bcd9b2d9ce8afe6c19e201e995f861bfe541c0b27d00e6461d1c",
    "official_verified": true,
    "status": "ok"
  },
  {
    "dataset": "ptbxl",
    "path": "records500/01000/01056_hr.hea",
    "url": "https://physionet.org/files/ptb-xl/1.0.3/records500/01000/01056_hr.hea",
    "bytes": 610,
    "sha256": "0475add5d413c59c1542ff9abe26276b16a952a7bf77663c96d1a7e25484b847",
    "official_verified": true,
    "status": "ok"
  },
  {
    "dataset": "plus",
    "path": "fiducial_points/ecgdeli/01000/01056_points_lead_V1.atr",
    "url": "https://physionet.org/files/ptb-xl-plus/1.0.1/fiducial_points/ecgdeli/01000/01056_points_lead_V1.atr",
    "bytes": 2304,
    "sha256": "5ed56a8a91d453f0716dea492030d676c2f308c765119aceeabd838c0ee50c47",
    "official_verified": true,
    "status": "ok"
  },
  {
    "dataset": "ptbxl",
    "path": "records500/01000/01078_hr.dat",
    "url": "https://physionet.org/files/ptb-xl/1.0.3/records500/01000/01078_hr.dat",
    "bytes": 120000,
    "sha256": "51653fd2048d0ae048ee55ea70cd2def674661704cc2f607a58483efe0ef8b2b",
    "official_verified": true,
    "status": "ok"
  },
  {
    "dataset": "ptbxl",
    "path": "records500/09000/09178_hr.dat",
    "url": "https://physionet.org/files/ptb-xl/1.0.3/records500/09000/09178_hr.dat",
    "bytes": 120000,
    "sha256": "6fb4f974b5c0be49be2b08bcde35f242d24d49d06c9b233b41b235b7969cfb25",
    "official_verified": true,
    "status": "ok"
  },
  {
    "dataset": "ptbxl",
    "path": "records500/15000/15548_hr.dat",
    "url": "https://physionet.org/files/ptb-xl/1.0.3/records500/15000/15548_hr.dat",
    "bytes": 120000,
    "sha256": "24b47a2d2ad8f432982bacabd6c32f7cc8485f0ac4fb8b1a1779b220e01e4eeb",
    "official_verified": true,
    "status": "ok"
  },
  {
    "dataset": "plus",
    "path": "fiducial_points/ecgdeli/01000/01056_points_lead_V6.atr",
    "url": "https://physionet.org/files/ptb-xl-plus/1.0.1/fiducial_points/ecgdeli/01000/01056_points_lead_V6.atr",
    "bytes": 2304,
    "sha256": "2db25abd579850faa4b88aa697396200f0f6875c451616e0fb15d371a8f88aa9",
    "official_verified": true,
    "status": "ok"
  },
  {
    "dataset": "ptbxl",
    "path": "records500/11000/11238_hr.hea",
    "url": "https://physionet.org/files/ptb-xl/1.0.3/records500/11000/11238_hr.hea",
    "bytes": 607,
    "sha256": "b83a0a6f2916623dcd8d2f48ade48a5191fe394a4e466f127fd44f5065a94961",
    "official_verified": true,
    "status": "ok"
  },
  {
    "dataset": "ptbxl",
    "path": "records500/12000/12340_hr.dat",
    "url": "https://physionet.org/files/ptb-xl/1.0.3/records500/12000/12340_hr.dat",
    "bytes": 120000,
    "sha256": "7a61a29202600d5e9d8bacf9f971ba5781619aa46764d29ecd42c4778542fa27",
    "official_verified": true,
    "status": "ok"
  },
  {
    "dataset": "ptbxl",
    "path": "records500/01000/01056_hr.dat",
    "url": "https://physionet.org/files/ptb-xl/1.0.3/records500/01000/01056_hr.dat",
    "bytes": 120000,
    "sha256": "db7fa6c41b6f42f5e59f6d0c94fde3aabc539790c3d4c9dbfe6ca1b696ac0142",
    "official_verified": true,
    "status": "ok"
  },
  {
    "dataset": "plus",
    "path": "fiducial_points/ecgdeli/11000/11238_points_lead_V1.atr",
    "url": "https://physionet.org/files/ptb-xl-plus/1.0.1/fiducial_points/ecgdeli/11000/11238_points_lead_V1.atr",
    "bytes": 2098,
    "sha256": "7860ec7bc437d7a08880094234ed5a81974db45aa67a6e4b6da32a36be6cf757",
    "official_verified": true,
    "status": "ok"
  },
  {
    "dataset": "plus",
    "path": "fiducial_points/ecgdeli/11000/11238_points_lead_V6.atr",
    "url": "https://physionet.org/files/ptb-xl-plus/1.0.1/fiducial_points/ecgdeli/11000/11238_points_lead_V6.atr",
    "bytes": 2098,
    "sha256": "ec747482501361192fe59c0ce1158da304a57f2d6e8674a5131b624560b5e045",
    "official_verified": true,
    "status": "ok"
  },
  {
    "dataset": "ptbxl",
    "path": "records500/11000/11238_hr.dat",
    "url": "https://physionet.org/files/ptb-xl/1.0.3/records500/11000/11238_hr.dat",
    "bytes": 120000,
    "sha256": "c5484ad44197985f89950358febc2f4dd8b4750e3b89992eb34396ee679e0fca",
    "official_verified": true,
    "status": "ok"
  },
  {
    "dataset": "ptbxl",
    "path": "records500/16000/16182_hr.hea",
    "url": "https://physionet.org/files/ptb-xl/1.0.3/records500/16000/16182_hr.hea",
    "bytes": 601,
    "sha256": "807caa25d815dc9e9ff3ed10040af111fea74aa9bf61f17ec8eac766130369e0",
    "official_verified": true,
    "status": "ok"
  },
  {
    "dataset": "plus",
    "path": "fiducial_points/ecgdeli/16000/16182_points_lead_V6.atr",
    "url": "https://physionet.org/files/ptb-xl-plus/1.0.1/fiducial_points/ecgdeli/16000/16182_points_lead_V6.atr",
    "bytes": 3334,
    "sha256": "086df9036978f5675b5f149d342de573b69b6b0bd2db97cb95c02e24850d9c6c",
    "official_verified": true,
    "status": "ok"
  },
  {
    "dataset": "plus",
    "path": "fiducial_points/ecgdeli/16000/16182_points_lead_V1.atr",
    "url": "https://physionet.org/files/ptb-xl-plus/1.0.1/fiducial_points/ecgdeli/16000/16182_points_lead_V1.atr",
    "bytes": 3334,
    "sha256": "518f38e1aa3d6c9878c4ea490a1f483e177a550a65b44780bb23851decb36e76",
    "official_verified": true,
    "status": "ok"
  },
  {
    "dataset": "ptbxl",
    "path": "records500/20000/20241_hr.hea",
    "url": "https://physionet.org/files/ptb-xl/1.0.3/records500/20000/20241_hr.hea",
    "bytes": 605,
    "sha256": "9dd8c512398de793608180ef27e4fbc33c866f4823e4cfcb5d3fa85df6b9a5c4",
    "official_verified": true,
    "status": "ok"
  },
  {
    "dataset": "plus",
    "path": "fiducial_points/ecgdeli/20000/20241_points_lead_V1.atr",
    "url": "https://physionet.org/files/ptb-xl-plus/1.0.1/fiducial_points/ecgdeli/20000/20241_points_lead_V1.atr",
    "bytes": 2098,
    "sha256": "9e017c37f8e3bf38b93a45b03e9e8ee3fac536955cbf0269e39d1c4b83ca2854",
    "official_verified": true,
    "status": "ok"
  },
  {
    "dataset": "ptbxl",
    "path": "records500/09000/09613_hr.hea",
    "url": "https://physionet.org/files/ptb-xl/1.0.3/records500/09000/09613_hr.hea",
    "bytes": 610,
    "sha256": "4ddfacb0b2ef95f3f610c7e743b964defdb883a0ad6029740e1f85e036d50fba",
    "official_verified": true,
    "status": "ok"
  },
  {
    "dataset": "plus",
    "path": "fiducial_points/ecgdeli/09000/09613_points_lead_V1.atr",
    "url": "https://physionet.org/files/ptb-xl-plus/1.0.1/fiducial_points/ecgdeli/09000/09613_points_lead_V1.atr",
    "bytes": 2716,
    "sha256": "7c8f88f932172f2fe9336797f526e23d38a5a9d66c6cd890fd64b3124dd236d3",
    "official_verified": true,
    "status": "ok"
  },
  {
    "dataset": "ptbxl",
    "path": "records500/20000/20241_hr.dat",
    "url": "https://physionet.org/files/ptb-xl/1.0.3/records500/20000/20241_hr.dat",
    "bytes": 120000,
    "sha256": "c9c7945977a16aa95af8b932482cb5e765a956a90af574567559f4d19b90e39a",
    "official_verified": true,
    "status": "ok"
  },
  {
    "dataset": "ptbxl",
    "path": "records500/09000/09613_hr.dat",
    "url": "https://physionet.org/files/ptb-xl/1.0.3/records500/09000/09613_hr.dat",
    "bytes": 120000,
    "sha256": "cf30e644ec52279f381a0fc17eca33c7adc65dcf66a447e15af354e440087717",
    "official_verified": true,
    "status": "ok"
  },
  {
    "dataset": "plus",
    "path": "fiducial_points/ecgdeli/20000/20241_points_lead_V6.atr",
    "url": "https://physionet.org/files/ptb-xl-plus/1.0.1/fiducial_points/ecgdeli/20000/20241_points_lead_V6.atr",
    "bytes": 2098,
    "sha256": "7e79fcb0633edb28703a5f9bb0edf47893d7280c6a3f667505ebb52cbcde6d00",
    "official_verified": true,
    "status": "ok"
  },
  {
    "dataset": "ptbxl",
    "path": "records500/16000/16182_hr.dat",
    "url": "https://physionet.org/files/ptb-xl/1.0.3/records500/16000/16182_hr.dat",
    "bytes": 120000,
    "sha256": "142d82e6522c73e4fed42052ba78e0ef476275068ebdad0f54c1e73f2e266003",
    "official_verified": true,
    "status": "ok"
  },
  {
    "dataset": "ptbxl",
    "path": "records500/16000/16605_hr.hea",
    "url": "https://physionet.org/files/ptb-xl/1.0.3/records500/16000/16605_hr.hea",
    "bytes": 622,
    "sha256": "3a6f5f47bdd5262d5fba99f2ecc7a11485cc5d916b5a00cc6743a0ccbe5415b0",
    "official_verified": true,
    "status": "ok"
  },
  {
    "dataset": "plus",
    "path": "fiducial_points/ecgdeli/12000/12262_points_lead_V6.atr",
    "url": "https://physionet.org/files/ptb-xl-plus/1.0.1/fiducial_points/ecgdeli/12000/12262_points_lead_V6.atr",
    "bytes": 3128,
    "sha256": "5ba0111298c0d9a57f81e9eff55723b3c25957f3f572af37bf01e07ad1d2b5ef",
    "official_verified": true,
    "status": "ok"
  },
  {
    "dataset": "plus",
    "path": "fiducial_points/ecgdeli/12000/12262_points_lead_V1.atr",
    "url": "https://physionet.org/files/ptb-xl-plus/1.0.1/fiducial_points/ecgdeli/12000/12262_points_lead_V1.atr",
    "bytes": 3128,
    "sha256": "62c30eb375ef2d70b1e87f89203660b348c244cffddac9a169458433c34edf3b",
    "official_verified": true,
    "status": "ok"
  },
  {
    "dataset": "plus",
    "path": "fiducial_points/ecgdeli/09000/09613_points_lead_V6.atr",
    "url": "https://physionet.org/files/ptb-xl-plus/1.0.1/fiducial_points/ecgdeli/09000/09613_points_lead_V6.atr",
    "bytes": 2716,
    "sha256": "d083d0a8114db6db229c5a85dfc9da97bc4c6dc90903c8efb5eb46b8e2f487bf",
    "official_verified": true,
    "status": "ok"
  },
  {
    "dataset": "ptbxl",
    "path": "records500/12000/12262_hr.hea",
    "url": "https://physionet.org/files/ptb-xl/1.0.3/records500/12000/12262_hr.hea",
    "bytes": 601,
    "sha256": "c7b17a2c30e829995a1afbce61f6a72e0c7f7d3869e5748c23b9379325324ab2",
    "official_verified": true,
    "status": "ok"
  },
  {
    "dataset": "plus",
    "path": "fiducial_points/ecgdeli/13000/13167_points_lead_V1.atr",
    "url": "https://physionet.org/files/ptb-xl-plus/1.0.1/fiducial_points/ecgdeli/13000/13167_points_lead_V1.atr",
    "bytes": 1892,
    "sha256": "2252e35b6b62eadb231b929695976b5d6df3a2858c0cb0f61850c9641f5a8d45",
    "official_verified": true,
    "status": "ok"
  },
  {
    "dataset": "plus",
    "path": "fiducial_points/ecgdeli/16000/16605_points_lead_V6.atr",
    "url": "https://physionet.org/files/ptb-xl-plus/1.0.1/fiducial_points/ecgdeli/16000/16605_points_lead_V6.atr",
    "bytes": 2304,
    "sha256": "249adce549b66563de589a8d3c5536a1c1a83f4d5dba49f4a8769ec7a1a74f91",
    "official_verified": true,
    "status": "ok"
  },
  {
    "dataset": "ptbxl",
    "path": "records500/13000/13167_hr.hea",
    "url": "https://physionet.org/files/ptb-xl/1.0.3/records500/13000/13167_hr.hea",
    "bytes": 611,
    "sha256": "015980016fdcae15005735bf27f71e773e6caa2b6ab2f5c09b67dd649dfd07cc",
    "official_verified": true,
    "status": "ok"
  },
  {
    "dataset": "plus",
    "path": "fiducial_points/ecgdeli/13000/13167_points_lead_V6.atr",
    "url": "https://physionet.org/files/ptb-xl-plus/1.0.1/fiducial_points/ecgdeli/13000/13167_points_lead_V6.atr",
    "bytes": 1892,
    "sha256": "23d413c90720799cda9833637d21899c629f9943bbef5652eb344060a920d06c",
    "official_verified": true,
    "status": "ok"
  },
  {
    "dataset": "ptbxl",
    "path": "records500/16000/16605_hr.dat",
    "url": "https://physionet.org/files/ptb-xl/1.0.3/records500/16000/16605_hr.dat",
    "bytes": 120000,
    "sha256": "d48e5d9621ceaa1d7d8dc2b6528c1b666f65af1d29b4883a0a4f545c4ea7a309",
    "official_verified": true,
    "status": "ok"
  },
  {
    "dataset": "ptbxl",
    "path": "records500/12000/12262_hr.dat",
    "url": "https://physionet.org/files/ptb-xl/1.0.3/records500/12000/12262_hr.dat",
    "bytes": 120000,
    "sha256": "1f344ce5442b76bfb7a6c4508a4be40cc9fdf83a7dd12cbd7c5a641649792ae7",
    "official_verified": true,
    "status": "ok"
  },
  {
    "dataset": "plus",
    "path": "fiducial_points/ecgdeli/16000/16605_points_lead_V1.atr",
    "url": "https://physionet.org/files/ptb-xl-plus/1.0.1/fiducial_points/ecgdeli/16000/16605_points_lead_V1.atr",
    "bytes": 2304,
    "sha256": "43a678539c7e765d17fc8afeae32763ed0278c7f8f562e41fcbb6ae0450a0750",
    "official_verified": true,
    "status": "ok"
  },
  {
    "dataset": "plus",
    "path": "fiducial_points/ecgdeli/11000/11530_points_lead_V1.atr",
    "url": "https://physionet.org/files/ptb-xl-plus/1.0.1/fiducial_points/ecgdeli/11000/11530_points_lead_V1.atr",
    "bytes": 1686,
    "sha256": "7d834a29adf223fabdbcc5405586cae436c7152ab5be92a95bdeafba9a42e9ff",
    "official_verified": true,
    "status": "ok"
  },
  {
    "dataset": "plus",
    "path": "fiducial_points/ecgdeli/03000/03699_points_lead_V1.atr",
    "url": "https://physionet.org/files/ptb-xl-plus/1.0.1/fiducial_points/ecgdeli/03000/03699_points_lead_V1.atr",
    "bytes": 2716,
    "sha256": "77b808f9a226f5f0923a1530ba0861c8dc195d882ed86b313605487ecbbd92ba",
    "official_verified": true,
    "status": "ok"
  },
  {
    "dataset": "plus",
    "path": "fiducial_points/ecgdeli/03000/03699_points_lead_V6.atr",
    "url": "https://physionet.org/files/ptb-xl-plus/1.0.1/fiducial_points/ecgdeli/03000/03699_points_lead_V6.atr",
    "bytes": 2716,
    "sha256": "6267a5083a17ea535a36df89bb6a35c47c765912b99fdac1461d6f85dac751be",
    "official_verified": true,
    "status": "ok"
  },
  {
    "dataset": "ptbxl",
    "path": "records500/11000/11530_hr.hea",
    "url": "https://physionet.org/files/ptb-xl/1.0.3/records500/11000/11530_hr.hea",
    "bytes": 607,
    "sha256": "d116fdb5b15a033ed3d458e240dec6f392bf4844a06a9ebdacb4f2c72aad822e",
    "official_verified": true,
    "status": "ok"
  },
  {
    "dataset": "ptbxl",
    "path": "records500/15000/15500_hr.hea",
    "url": "https://physionet.org/files/ptb-xl/1.0.3/records500/15000/15500_hr.hea",
    "bytes": 614,
    "sha256": "4b8e2165b8686ae78db086080da9faf4e6e471eac509e9a50a25f68cde721e06",
    "official_verified": true,
    "status": "ok"
  },
  {
    "dataset": "ptbxl",
    "path": "records500/03000/03699_hr.dat",
    "url": "https://physionet.org/files/ptb-xl/1.0.3/records500/03000/03699_hr.dat",
    "bytes": 120000,
    "sha256": "6df3cdb027e3b618f8381323389cdef6ac2a86d758a38df5c2f9f4024e8b98bc",
    "official_verified": true,
    "status": "ok"
  },
  {
    "dataset": "ptbxl",
    "path": "records500/03000/03699_hr.hea",
    "url": "https://physionet.org/files/ptb-xl/1.0.3/records500/03000/03699_hr.hea",
    "bytes": 617,
    "sha256": "ea89b1ca6c22bec4c2d1dc47563dbfd46b5e52b9227cd0915fd5afeaa7e4898f",
    "official_verified": true,
    "status": "ok"
  },
  {
    "dataset": "ptbxl",
    "path": "records500/13000/13167_hr.dat",
    "url": "https://physionet.org/files/ptb-xl/1.0.3/records500/13000/13167_hr.dat",
    "bytes": 120000,
    "sha256": "06aed55e76ca9cb603482542f95083d88b8a8fb1379e174fea48e0c202ea4357",
    "official_verified": true,
    "status": "ok"
  },
  {
    "dataset": "ptbxl",
    "path": "records500/11000/11530_hr.dat",
    "url": "https://physionet.org/files/ptb-xl/1.0.3/records500/11000/11530_hr.dat",
    "bytes": 120000,
    "sha256": "b1c09d7a83b181fb6eb5748e2497538e842546c8110315c9b3b990cdba23540e",
    "official_verified": true,
    "status": "ok"
  },
  {
    "dataset": "ptbxl",
    "path": "records500/09000/09353_hr.hea",
    "url": "https://physionet.org/files/ptb-xl/1.0.3/records500/09000/09353_hr.hea",
    "bytes": 609,
    "sha256": "c29e3305f4fe054902b535603c2e680b55fe8d137b23b8fc9fd043c91fadea09",
    "official_verified": true,
    "status": "ok"
  },
  {
    "dataset": "plus",
    "path": "fiducial_points/ecgdeli/11000/11530_points_lead_V6.atr",
    "url": "https://physionet.org/files/ptb-xl-plus/1.0.1/fiducial_points/ecgdeli/11000/11530_points_lead_V6.atr",
    "bytes": 1686,
    "sha256": "2d63c7768a4f9486d22101d4b6c0f0c227170535755f6eaf8522c97d146c07d3",
    "official_verified": true,
    "status": "ok"
  },
  {
    "dataset": "plus",
    "path": "fiducial_points/ecgdeli/15000/15500_points_lead_V6.atr",
    "url": "https://physionet.org/files/ptb-xl-plus/1.0.1/fiducial_points/ecgdeli/15000/15500_points_lead_V6.atr",
    "bytes": 2098,
    "sha256": "80f39a39f0300f292cf81355fe735a5fea90a1c54ec9257b830875fc9765ea00",
    "official_verified": true,
    "status": "ok"
  },
  {
    "dataset": "plus",
    "path": "fiducial_points/ecgdeli/15000/15500_points_lead_V1.atr",
    "url": "https://physionet.org/files/ptb-xl-plus/1.0.1/fiducial_points/ecgdeli/15000/15500_points_lead_V1.atr",
    "bytes": 2098,
    "sha256": "ce2d9c9255425e596abf7fd78ff7c55c70c380a219a1212e75d7e48f9737be86",
    "official_verified": true,
    "status": "ok"
  },
  {
    "dataset": "plus",
    "path": "fiducial_points/ecgdeli/09000/09353_points_lead_V6.atr",
    "url": "https://physionet.org/files/ptb-xl-plus/1.0.1/fiducial_points/ecgdeli/09000/09353_points_lead_V6.atr",
    "bytes": 2098,
    "sha256": "b5cb33f5982d489bdff823f3dd3d7ced88755e1713064cc0e60ce6285eab1316",
    "official_verified": true,
    "status": "ok"
  },
  {
    "dataset": "ptbxl",
    "path": "records500/15000/15500_hr.dat",
    "url": "https://physionet.org/files/ptb-xl/1.0.3/records500/15000/15500_hr.dat",
    "bytes": 120000,
    "sha256": "da2df622c986d8d361dd1a4034ea2fc700dec0783cf579692bc9d05ba46e5202",
    "official_verified": true,
    "status": "ok"
  },
  {
    "dataset": "ptbxl",
    "path": "records500/09000/09353_hr.dat",
    "url": "https://physionet.org/files/ptb-xl/1.0.3/records500/09000/09353_hr.dat",
    "bytes": 120000,
    "sha256": "3993e8d0d9dd135312310d9588c5f23cfd9f3a79756896287528727163bac67e",
    "official_verified": true,
    "status": "ok"
  },
  {
    "dataset": "ptbxl",
    "path": "records500/05000/05835_hr.hea",
    "url": "https://physionet.org/files/ptb-xl/1.0.3/records500/05000/05835_hr.hea",
    "bytes": 600,
    "sha256": "8ce2dc62c2cb8778adbc45a0c40a6ff4e79f112707af91cfccb8017b082b8c8e",
    "official_verified": true,
    "status": "ok"
  },
  {
    "dataset": "plus",
    "path": "fiducial_points/ecgdeli/09000/09353_points_lead_V1.atr",
    "url": "https://physionet.org/files/ptb-xl-plus/1.0.1/fiducial_points/ecgdeli/09000/09353_points_lead_V1.atr",
    "bytes": 2098,
    "sha256": "6eaf87f626d410039da71af7e4108e212638114ed9e31f382e35fa9e1ee5faea",
    "official_verified": true,
    "status": "ok"
  },
  {
    "dataset": "plus",
    "path": "fiducial_points/ecgdeli/05000/05835_points_lead_V1.atr",
    "url": "https://physionet.org/files/ptb-xl-plus/1.0.1/fiducial_points/ecgdeli/05000/05835_points_lead_V1.atr",
    "bytes": 2304,
    "sha256": "36cee6acea82701cca1d6536eace656815ef8aa709d9a465bfd56872d9b8d229",
    "official_verified": true,
    "status": "ok"
  },
  {
    "dataset": "ptbxl",
    "path": "records500/03000/03925_hr.hea",
    "url": "https://physionet.org/files/ptb-xl/1.0.3/records500/03000/03925_hr.hea",
    "bytes": 617,
    "sha256": "02256622d8dff9c5f3410317893d9b70b190d99db5e845af3063205d8091fbb6",
    "official_verified": true,
    "status": "ok"
  },
  {
    "dataset": "ptbxl",
    "path": "records500/05000/05835_hr.dat",
    "url": "https://physionet.org/files/ptb-xl/1.0.3/records500/05000/05835_hr.dat",
    "bytes": 120000,
    "sha256": "ab2c1122c3e07bdd5d8df0562be8937ebd974d5cb8ec5c295a79f6dee1733be4",
    "official_verified": true,
    "status": "ok"
  },
  {
    "dataset": "plus",
    "path": "fiducial_points/ecgdeli/05000/05835_points_lead_V6.atr",
    "url": "https://physionet.org/files/ptb-xl-plus/1.0.1/fiducial_points/ecgdeli/05000/05835_points_lead_V6.atr",
    "bytes": 2304,
    "sha256": "88b40d9c3cd03f1fe88e3b9205c07ca6b7b0ca66d07c81c721b4a50720b18c45",
    "official_verified": true,
    "status": "ok"
  },
  {
    "dataset": "plus",
    "path": "fiducial_points/ecgdeli/03000/03925_points_lead_V1.atr",
    "url": "https://physionet.org/files/ptb-xl-plus/1.0.1/fiducial_points/ecgdeli/03000/03925_points_lead_V1.atr",
    "bytes": 3334,
    "sha256": "3a495031db26d3a0889f862a734735e6ce2e2e1fcb1cc93ec598b205d612c4c1",
    "official_verified": true,
    "status": "ok"
  },
  {
    "dataset": "plus",
    "path": "fiducial_points/ecgdeli/03000/03925_points_lead_V6.atr",
    "url": "https://physionet.org/files/ptb-xl-plus/1.0.1/fiducial_points/ecgdeli/03000/03925_points_lead_V6.atr",
    "bytes": 3334,
    "sha256": "c9ecbbdc4023a389ddca816a09e49b27e4cf6b9ec5f27fe8ed080924715ce852",
    "official_verified": true,
    "status": "ok"
  },
  {
    "dataset": "ptbxl",
    "path": "records500/02000/02587_hr.hea",
    "url": "https://physionet.org/files/ptb-xl/1.0.3/records500/02000/02587_hr.hea",
    "bytes": 612,
    "sha256": "841e668cd32d4df9bbb3a1aab2dc33481aaa9f6b3b5aa9d7965c8059998e507b",
    "official_verified": true,
    "status": "ok"
  },
  {
    "dataset": "plus",
    "path": "fiducial_points/ecgdeli/02000/02587_points_lead_V1.atr",
    "url": "https://physionet.org/files/ptb-xl-plus/1.0.1/fiducial_points/ecgdeli/02000/02587_points_lead_V1.atr",
    "bytes": 2510,
    "sha256": "a8078ec3bc92501361af1c3c903e23558d3d4535348c83bd1adb06be12c8a6ca",
    "official_verified": true,
    "status": "ok"
  },
  {
    "dataset": "ptbxl",
    "path": "records500/03000/03925_hr.dat",
    "url": "https://physionet.org/files/ptb-xl/1.0.3/records500/03000/03925_hr.dat",
    "bytes": 120000,
    "sha256": "1e5eeea1969a38546a35f0ac59f91350528991377b47de2dda4edab3d71e0304",
    "official_verified": true,
    "status": "ok"
  },
  {
    "dataset": "plus",
    "path": "fiducial_points/ecgdeli/02000/02587_points_lead_V6.atr",
    "url": "https://physionet.org/files/ptb-xl-plus/1.0.1/fiducial_points/ecgdeli/02000/02587_points_lead_V6.atr",
    "bytes": 2510,
    "sha256": "8af22bcb66100e03f1626983440bb63443ebfd40a32b4a04b0066e25441f0ad2",
    "official_verified": true,
    "status": "ok"
  },
  {
    "dataset": "ptbxl",
    "path": "records500/08000/08415_hr.hea",
    "url": "https://physionet.org/files/ptb-xl/1.0.3/records500/08000/08415_hr.hea",
    "bytes": 607,
    "sha256": "992e2447b86305c3395b7e1b5ab1fda797de6c3b92f1bf85b8757f3b5f13f957",
    "official_verified": true,
    "status": "ok"
  },
  {
    "dataset": "plus",
    "path": "fiducial_points/ecgdeli/08000/08415_points_lead_V6.atr",
    "url": "https://physionet.org/files/ptb-xl-plus/1.0.1/fiducial_points/ecgdeli/08000/08415_points_lead_V6.atr",
    "bytes": 2098,
    "sha256": "79d3028e4d81f4424bdf7e7960e06c399c0370fef5000b3c51a73ccffe411f86",
    "official_verified": true,
    "status": "ok"
  },
  {
    "dataset": "ptbxl",
    "path": "records500/02000/02587_hr.dat",
    "url": "https://physionet.org/files/ptb-xl/1.0.3/records500/02000/02587_hr.dat",
    "bytes": 120000,
    "sha256": "b69008d4766a33696742b91cb9316dcf4d047dc218182bfe6fd614ed84a60a15",
    "official_verified": true,
    "status": "ok"
  },
  {
    "dataset": "plus",
    "path": "fiducial_points/ecgdeli/08000/08415_points_lead_V1.atr",
    "url": "https://physionet.org/files/ptb-xl-plus/1.0.1/fiducial_points/ecgdeli/08000/08415_points_lead_V1.atr",
    "bytes": 2098,
    "sha256": "93fd3cc321d5bae944956038f679dee1a4821382f063101935b6a3bf45965c4b",
    "official_verified": true,
    "status": "ok"
  },
  {
    "dataset": "plus",
    "path": "fiducial_points/ecgdeli/05000/05946_points_lead_V1.atr",
    "url": "https://physionet.org/files/ptb-xl-plus/1.0.1/fiducial_points/ecgdeli/05000/05946_points_lead_V1.atr",
    "bytes": 2510,
    "sha256": "75ee81b4715b31c725f3e22298ebe7bc868704db86f4d95176939a4cb41136a5",
    "official_verified": true,
    "status": "ok"
  },
  {
    "dataset": "ptbxl",
    "path": "records500/05000/05946_hr.hea",
    "url": "https://physionet.org/files/ptb-xl/1.0.3/records500/05000/05946_hr.hea",
    "bytes": 619,
    "sha256": "0a7dc28371a1e3d75bfb2d88d788391c4aa5613025e70af45a6c702923a3545c",
    "official_verified": true,
    "status": "ok"
  },
  {
    "dataset": "ptbxl",
    "path": "records500/08000/08415_hr.dat",
    "url": "https://physionet.org/files/ptb-xl/1.0.3/records500/08000/08415_hr.dat",
    "bytes": 120000,
    "sha256": "cdab727c1f3bc9f445c84e961665673c02796d78712295f0054c41e132430326",
    "official_verified": true,
    "status": "ok"
  },
  {
    "dataset": "ptbxl",
    "path": "records500/12000/12451_hr.hea",
    "url": "https://physionet.org/files/ptb-xl/1.0.3/records500/12000/12451_hr.hea",
    "bytes": 601,
    "sha256": "c7f75627222ed7243df1216ce10af730e5762ac6a4d9e3d52a61f6175d89abe9",
    "official_verified": true,
    "status": "ok"
  },
  {
    "dataset": "ptbxl",
    "path": "records500/05000/05946_hr.dat",
    "url": "https://physionet.org/files/ptb-xl/1.0.3/records500/05000/05946_hr.dat",
    "bytes": 120000,
    "sha256": "25c3aa2c2368b562328d81e4d85dd43ae449ccf30a556a71d45ceb084535144b",
    "official_verified": true,
    "status": "ok"
  },
  {
    "dataset": "plus",
    "path": "fiducial_points/ecgdeli/05000/05946_points_lead_V6.atr",
    "url": "https://physionet.org/files/ptb-xl-plus/1.0.1/fiducial_points/ecgdeli/05000/05946_points_lead_V6.atr",
    "bytes": 2510,
    "sha256": "97d24204b6078c20d2ebf51e249c85fa20e7f7b471a884b6b9af99308fc3eaf4",
    "official_verified": true,
    "status": "ok"
  },
  {
    "dataset": "plus",
    "path": "fiducial_points/ecgdeli/12000/12451_points_lead_V6.atr",
    "url": "https://physionet.org/files/ptb-xl-plus/1.0.1/fiducial_points/ecgdeli/12000/12451_points_lead_V6.atr",
    "bytes": 2098,
    "sha256": "bdf0e291c91c5315da3a66c1586b48149da112b403500533fe2d68ccd3d88830",
    "official_verified": true,
    "status": "ok"
  },
  {
    "dataset": "plus",
    "path": "fiducial_points/ecgdeli/12000/12451_points_lead_V1.atr",
    "url": "https://physionet.org/files/ptb-xl-plus/1.0.1/fiducial_points/ecgdeli/12000/12451_points_lead_V1.atr",
    "bytes": 2098,
    "sha256": "c13a5eba563beb9243ddc6d41b6bd2779767814c28c93a0974aed1f484350de9",
    "official_verified": true,
    "status": "ok"
  },
  {
    "dataset": "plus",
    "path": "fiducial_points/ecgdeli/00000/00001_points_lead_V1.atr",
    "url": "https://physionet.org/files/ptb-xl-plus/1.0.1/fiducial_points/ecgdeli/00000/00001_points_lead_V1.atr",
    "bytes": 2304,
    "sha256": "b0e532866340981db2ead2df225b2e3de04bc55a50c08d2014a228f7467c91c6",
    "official_verified": true,
    "status": "ok"
  },
  {
    "dataset": "ptbxl",
    "path": "records500/12000/12451_hr.dat",
    "url": "https://physionet.org/files/ptb-xl/1.0.3/records500/12000/12451_hr.dat",
    "bytes": 120000,
    "sha256": "9ee6df80e84045d74d7b5a63dee13d4a418a14a069f8506a5ad212baaa021624",
    "official_verified": true,
    "status": "ok"
  },
  {
    "dataset": "plus",
    "path": "fiducial_points/ecgdeli/00000/00001_points_lead_V6.atr",
    "url": "https://physionet.org/files/ptb-xl-plus/1.0.1/fiducial_points/ecgdeli/00000/00001_points_lead_V6.atr",
    "bytes": 2304,
    "sha256": "ec427b6e655e81cfd075486fcbde50d51e8327929d92b7adedc1c77991b81d72",
    "official_verified": true,
    "status": "ok"
  },
  {
    "dataset": "ptbxl",
    "path": "records500/00000/00001_hr.hea",
    "url": "https://physionet.org/files/ptb-xl/1.0.3/records500/00000/00001_hr.hea",
    "bytes": 605,
    "sha256": "c0ca9920530399329471389871e18828fb22f9eeea60932dccf077f33750c788",
    "official_verified": true,
    "status": "ok"
  },
  {
    "dataset": "ptbxl",
    "path": "records500/00000/00001_hr.dat",
    "url": "https://physionet.org/files/ptb-xl/1.0.3/records500/00000/00001_hr.dat",
    "bytes": 120000,
    "sha256": "0797d0a8c43d5cc05bb0a73026a0f6d9f358b459849674ebd38abd9120241bcf",
    "official_verified": true,
    "status": "ok"
  },
  {
    "dataset": "ptbxl",
    "path": "LICENSE.txt",
    "url": "https://physionet.org/files/ptb-xl/1.0.3/LICENSE.txt",
    "bytes": 14842,
    "sha256": "9a78e7f22742dde9f66ae235ec793ba2212019dc4d0ced75c4da09ced0b35fb2",
    "official_verified": true,
    "status": "ok"
  },
  {
    "dataset": "ptbxl",
    "path": "RECORDS",
    "url": "https://physionet.org/files/ptb-xl/1.0.3/RECORDS",
    "bytes": 1133547,
    "sha256": "56d37274b0b02339e9c30bff8c9a9f2a6fb3cb2bb7bcd5d7c55355451d53896a",
    "official_verified": true,
    "status": "ok"
  },
  {
    "dataset": "plus",
    "path": "LICENSE.txt",
    "url": "https://physionet.org/files/ptb-xl-plus/1.0.1/LICENSE.txt",
    "bytes": 14842,
    "sha256": "9a78e7f22742dde9f66ae235ec793ba2212019dc4d0ced75c4da09ced0b35fb2",
    "official_verified": true,
    "status": "ok"
  },
  {
    "dataset": "plus",
    "path": "RECORDS",
    "url": "https://physionet.org/files/ptb-xl-plus/1.0.1/RECORDS",
    "bytes": 1644698,
    "sha256": "80ea90a1af9f82897de1996f5507fccb83a4758b555e792f961c5c9fc80953da",
    "official_verified": true,
    "status": "ok"
  },
  {
    "dataset": "ptbxl",
    "path": "ptbxl_database.csv",
    "url": "https://physionet.org/files/ptb-xl/1.0.3/ptbxl_database.csv",
    "bytes": 6594879,
    "sha256": "7600de9c1b27d181d850b3c6038a35d7c3ddb6bb33b702e3a20252a6859d216b",
    "official_verified": true,
    "status": "ok"
  }
]
```
