## Supplementary material for "Calibration and processing sensitivity of time-embedded three-dimensional electrocardiographic descriptors: a two-dataset benchmark": Research materials and reproducible analysis code: protocol_lock.json

```
{
  "sha256": "7f341ac0f53ce2dcb8ea7f6d310cfd58571fb527e2ea841a4f8c30ef62713260",
  "utc": "2026-09-14T08:55:09.689574+00:00",
  "scope": "Historical lock of the original unabridged protocol; the distributed copy omits one editorial instruction. Its current checksum is listed in SHA256SUMS.json."
}
```
