## Supplementary material for "Calibration and processing sensitivity of time-embedded three-dimensional electrocardiographic descriptors: a two-dataset benchmark": Research materials and reproducible analysis code: references.json

```
[
{"id":1,"text":"Bermejo Valdés AJ. Three-dimensional standard electrocardiogram: A first approach based on precordial leads. J Electrocardiol. 2025;89:153875.","url":"https://doi.org/10.1016/j.jelectrocard.2025.153875"},
{"id":2,"text":"Bermejo Valdés AJ. R-wave progression or R-wave rotation? A 3D ECG-based perspective. J Electrocardiol. 2025;91:154047.","url":"https://doi.org/10.1016/j.jelectrocard.2025.154047"},
{"id":3,"text":"Bermejo Valdés AJ. Unmasking the J-wave: 3D ECG shows terminal depolarization mimicking early repolarization. J Electrocardiol. 2026;95:154191.","url":"https://doi.org/10.1016/j.jelectrocard.2026.154191"},
{"id":4,"text":"Bermejo Valdés AJ. Deep learning on 3D ECG geometry predicts ischemia. medRxiv. 2025. Version 1, posted October 30, 2025. Preprint, not certified by peer review.","url":"https://doi.org/10.1101/2025.10.29.25339046"},
{"id":5,"text":"Tereshchenko LG, et al. Analysis of speed, curvature, planarity and frequency characteristics of heart vector movement to evaluate the electrophysiological substrate associated with ventricular tachycardia. Comput Biol Med. 2015;65:150-160.","url":"https://doi.org/10.1016/j.compbiomed.2015.03.001"},
{"id":6,"text":"Kijonka J, Vavra P, Penhaker M, Kubicek J. Representative QRS loop of the VCG record evaluation. Front Physiol. 2024;14:1260074.","url":"https://doi.org/10.3389/fphys.2023.1260074"},
{"id":7,"text":"Kligfield P, Gettes LS, Bailey JJ, et al. Recommendations for the standardization and interpretation of the electrocardiogram: part I: the electrocardiogram and its technology. Circulation. 2007;115:1306-1324.","url":"https://doi.org/10.1161/CIRCULATIONAHA.106.180200"},
{"id":8,"text":"Chartrand R. Numerical Differentiation of Noisy, Nonsmooth Data. ISRN Appl Math. 2011;2011:164564.","url":"https://doi.org/10.5402/2011/164564"},
{"id":9,"text":"van Breugel F, Kutz JN, Brunton BW. Numerical Differentiation of Noisy Data: A Unifying Multi-Objective Optimization Framework. IEEE Access. 2020;8:196865-196877.","url":"https://doi.org/10.1109/ACCESS.2020.3034077"},
{"id":10,"text":"Schmid M, Rath D, Diebold U. Why and How Savitzky-Golay Filters Should Be Replaced. ACS Meas Sci Au. 2022;2:185-196.","url":"https://doi.org/10.1021/acsmeasuresciau.1c00054"},
{"id":11,"text":"Trefethen LN. Spectral Methods in MATLAB. Philadelphia: Society for Industrial and Applied Mathematics; 2000. Accompanying author-maintained materials.","url":"https://people.maths.ox.ac.uk/trefethen/spectral.html"},
{"id":12,"text":"Kalyakulina AI, et al. LUDB: A New Open-Access Validation Tool for Electrocardiogram Delineation Algorithms. IEEE Access. 2020;8:186181-186190.","url":"https://doi.org/10.1109/ACCESS.2020.3029211"},
{"id":13,"text":"Kalyakulina A, Yusipov I, Moskalenko V, et al. Lobachevsky University Electrocardiography Database. Version 1.0.1. PhysioNet; 2021.","url":"https://doi.org/10.13026/eegm-h675"},
{"id":14,"text":"Wagner P, Strodthoff N, Bousseljot RD, et al. PTB-XL, a large publicly available electrocardiography dataset. Sci Data. 2020;7:154.","url":"https://doi.org/10.1038/s41597-020-0495-6"},
{"id":15,"text":"Wagner P, Strodthoff N, Bousseljot R, Samek W, Schaeffter T. PTB-XL, a large publicly available electrocardiography dataset. Version 1.0.3. PhysioNet; 2022.","url":"https://doi.org/10.13026/kfzx-aw45"},
{"id":16,"text":"Strodthoff N, Mehari T, Nagel C, et al. PTB-XL+, a comprehensive electrocardiographic feature dataset. Sci Data. 2023;10:279.","url":"https://doi.org/10.1038/s41597-023-02153-8"},
{"id":17,"text":"Strodthoff N, Mehari T, Nagel C, et al. PTB-XL+, a comprehensive electrocardiographic feature dataset. Version 1.0.1. PhysioNet; 2023.","url":"https://doi.org/10.13026/g6h6-7g88"},
{"id":18,"text":"Pilia N, Nagel C, Lenis G, Becker S, Dössel O, Loewe A. ECGdeli - An open source ECG delineation toolbox for MATLAB. SoftwareX. 2021;13:100639.","url":"https://doi.org/10.1016/j.softx.2020.100639"},
{"id":19,"text":"Pollard T, Moody BE, Lehman LW, et al. PhysioNet as a global platform for biomedical research. Nat Health. 2026;1:792-795.","url":"https://doi.org/10.1038/s44360-026-00096-z"}
]
```
