## Supplementary material for "Calibration and processing sensitivity of time-embedded three-dimensional electrocardiographic descriptors: a two-dataset benchmark": Research materials and reproducible analysis code: additional_verification.json

```
{
  "calibration_summary_rows_verified": 576,
  "signal_noise_realizations": 804,
  "explicit_digital_to_physical_checks": [
    {
      "ecg_id": 7744,
      "lead": "V1",
      "samples_checked": 5000,
      "unit": "mV"
    },
    {
      "ecg_id": 7744,
      "lead": "V6",
      "samples_checked": 5000,
      "unit": "mV"
    },
    {
      "ecg_id": 377,
      "lead": "V1",
      "samples_checked": 5000,
      "unit": "mV"
    },
    {
      "ecg_id": 377,
      "lead": "V6",
      "samples_checked": 5000,
      "unit": "mV"
    },
    {
      "ecg_id": 10115,
      "lead": "V1",
      "samples_checked": 5000,
      "unit": "mV"
    },
    {
      "ecg_id": 10115,
      "lead": "V6",
      "samples_checked": 5000,
      "unit": "mV"
    }
  ],
  "reader_calibration_record_excluded": true
}
```
