## Supplementary material for "Calibration and processing sensitivity of time-embedded three-dimensional electrocardiographic descriptors: a two-dataset benchmark": Research materials and reproducible analysis code: calibration_provenance.json

```
{
  "script_sha256": "df8c4efd26761f5a19c4fe7baa9bdc2ae13f6ee302782d8e2065aa9344f35f1f",
  "protocol_sha256": "7f341ac0f53ce2dcb8ea7f6d310cfd58571fb527e2ea841a4f8c30ef62713260",
  "selection_sha256": "52170d850c33cc6afd6d0818f3df28f9b486b3e1eac25ca017dbf9bae9c4a121",
  "utc": "2026-09-14T09:27:29.151868+00:00",
  "annotation_amendment_sha256": "e7e2709d71d2d717638573324862e432a2e6f1cd26e3e39f405103e8e862b0fa"
}
```
