## Supplementary material for "Calibration and processing sensitivity of time-embedded three-dimensional electrocardiographic descriptors: a two-dataset benchmark": Research materials and reproducible analysis code: full_reexecution_check.json

```
{
  "numerical_CSV_tables": 22,
  "all_byte_identical": true,
  "changed": []
}
```
