## Supplementary material for "Calibration and processing sensitivity of time-embedded three-dimensional electrocardiographic descriptors: a two-dataset benchmark": Research materials and reproducible analysis code: periodic_spectral_checks.json

```
[
  {
    "model": "helix_10",
    "cutoff": 40,
    "max_absolute_error": 1.096345236817342e-15
  },
  {
    "model": "helix_10",
    "cutoff": 100,
    "max_absolute_error": 1.096345236817342e-15
  },
  {
    "model": "helix_10",
    "cutoff": 150,
    "max_absolute_error": 1.096345236817342e-15
  },
  {
    "model": "helix_30",
    "cutoff": 40,
    "max_absolute_error": 4.163336342344337e-16
  },
  {
    "model": "helix_30",
    "cutoff": 100,
    "max_absolute_error": 3.885780586188048e-16
  },
  {
    "model": "helix_30",
    "cutoff": 150,
    "max_absolute_error": 3.885780586188048e-16
  },
  {
    "model": "helix_60",
    "cutoff": 40,
    "max_absolute_error": 4.440892098500626e-16
  },
  {
    "model": "helix_60",
    "cutoff": 100,
    "max_absolute_error": 3.3306690738754696e-16
  },
  {
    "model": "helix_60",
    "cutoff": 150,
    "max_absolute_error": 3.885780586188048e-16
  }
]
```
