## Supplementary material for "Calibration and processing sensitivity of time-embedded three-dimensional electrocardiographic descriptors: a two-dataset benchmark": Research materials and reproducible analysis code: verification.json

```
{
  "cohort_checks": {
    "LUDB": "all participant aggregations, duplicate checks, 12 conditions and inclusion totals passed",
    "PTBXL": "all participant aggregations, duplicate checks, 12 conditions and inclusion totals passed"
  },
  "selection": "reproduced exactly",
  "metadata": "identical to official verified file",
  "spectral_direct_sum_max_absolute_error": 6.469603769810456e-16,
  "scalar_vector_identity": "passed",
  "analytic_helix": "passed",
  "straight_line_torsion": "undefined as expected",
  "prior_LUDB_reproduction": "passed",
  "comparison_rows": 88,
  "no_clinical_accuracy_validation": true
}
```
