## Supplementary material for "Calibration and processing sensitivity of time-embedded three-dimensional electrocardiographic descriptors: a two-dataset benchmark": Research materials and reproducible analysis code: data_manifest.json

```
[
  {
    "url": "https://physionet.org/content/ludb/1.0.1/",
    "path": "data/ludb_source_page.html",
    "bytes": 55605,
    "sha256": "321dcd6edd5688ab7f39683125a7a5ed08874a09dc4e4d0ca1c8436446feb9f3",
    "checked_utc": "2026-09-14T09:27:26.859573+00:00"
  },
  {
    "url": "https://physionet.org/content/ludb/get-zip/1.0.1/",
    "path": "data/ludb-1.0.1.zip",
    "bytes": 14474484,
    "sha256": "d03192c7361ab5deeaba3f0d46e274b9ecb0b74c9caf8964151e20f1b5a7df06",
    "checked_utc": "2026-09-14T09:27:26.869515+00:00"
  },
  {
    "extracted_root": "data/lobachevsky-university-electrocardiography-database-1.0.1",
    "official_checksums_verified": 2805,
    "record_count": 200
  }
]
```
