## Supplementary material for "Calibration and processing sensitivity of time-embedded three-dimensional electrocardiographic descriptors: a two-dataset benchmark": Research materials and reproducible analysis code: requirements.txt

```
numpy==2.3.5
pandas==2.2.3
scipy==1.18.1
wfdb==4.3.1
matplotlib==3.11.2
reportlab==4.4.9
pypdf==6.10.0
pypdfium2==5.13.0
Pillow==12.3.0
```
