## Supplementary material for "Calibration and processing sensitivity of time-embedded three-dimensional electrocardiographic descriptors: a two-dataset benchmark": Research materials and reproducible analysis code: independent_audit.json

```
{
  "official_files_verified": 2805,
  "duplicate_statistical_units": 0,
  "paired_conditions_per_beat": 6,
  "subject_aggregations": "pass for all metrics",
  "percent_change_aggregations": "pass for all comparisons",
  "physical_scaling": "pass for records 1, 100, 200, all channels"
}
```
