## Supplementary material for "Calibration and processing sensitivity of time-embedded three-dimensional electrocardiographic descriptors: a two-dataset benchmark": Research materials and reproducible analysis code: run_summary.json

```
{
  "dataset": "LUDB 1.0.1",
  "records_loaded": 200,
  "records_analyzed": 200,
  "eligible_beats": 1748,
  "conditions": 6,
  "totals": {
    "qrs_v1": 1816,
    "qrs_v6": 1823,
    "incomplete_v1": 15,
    "incomplete_v6": 7,
    "matched": 1811,
    "excluded_duration": 0,
    "excluded_edge": 63,
    "eligible": 1748,
    "unmatched_v1": 5,
    "unmatched_v6": 12
  },
  "validation": {
    "straight_line": "pass; torsion undefined",
    "analytic_helix": "pass",
    "finite_difference_helix": "pass",
    "no_bridging_invalid_gaps": "pass",
    "vector_scalar_torsion": "asserted for all processed samples",
    "records_with_missing_metrics": 0,
    "minimum_valid_torsion_duration_fraction": 1.0
  },
  "sg_exploratory_comparison": {
    "sg_minus_fd_absolute_percent_change_median": -25.171865730123567,
    "ci95": [
      -27.847548790163817,
      -23.106113781390345
    ],
    "n": 200
  },
  "script_sha256": "c44b68439dc2d4dc06d508d3d4dc84ef198badf4f164aa3e0265ea2d99580cd9",
  "plan_sha256": "9b7acb7dd261c3262e490626bc0d409a9d981661a47bc6c247f6387dae2dbf2c",
  "run_utc": "2026-09-14T07:50:17.367630+00:00"
}
```
