## Supplementary material for "Calibration and processing sensitivity of time-embedded three-dimensional electrocardiographic descriptors: a two-dataset benchmark": Research materials and reproducible analysis code: versions.json

```
{
  "numpy": "2.3.5",
  "pandas": "2.2.3",
  "scipy": "1.18.1",
  "wfdb": "4.3.1",
  "matplotlib": "3.11.2",
  "python": "3.12.14",
  "platform": "macOS-26.6.2-arm64-arm-64bit"
}
```
