## Supplementary material for "Calibration and processing sensitivity of time-embedded three-dimensional electrocardiographic descriptors: a two-dataset benchmark": Research materials and reproducible analysis code: independent_verification.json

```
{
  "Gaussian_Hermite_max_absolute_error": 1.3877787807814457e-17,
  "Tikhonov_dense_normal_equations_max_absolute_error": 1.789401959939596e-13,
  "FD_helix_transfer_max_absolute_error": 1.1102230246251565e-16,
  "calibration_realizations": 1005,
  "calibration_scalar_estimates": 80400,
  "calibration_aggregate_rows": 1200,
  "calibration_nonfinite_estimates": 0,
  "LUDB_additional_window_rows": 13984,
  "LUDB_additional_participant_rows": 1600,
  "PTBXL_additional_window_rows": 77880,
  "PTBXL_additional_participant_rows": 8000,
  "matched_bandwidth_conditions": 15,
  "matched_bandwidth_max_error_Hz": 3.197442310920451e-14,
  "almost_curvature_limit_is_not_classical_counterexample": "x(t)=t^2, y(t)=0 at t=1: limit 0; curvature 2/(5 sqrt(5))",
  "legacy_reproduction": {
    "rows": 38592,
    "max_absolute_difference": 9.974659986866641e-17
  },
  "status": "passed"
}
```
