## Supplementary material for "Calibration and processing sensitivity of time-embedded three-dimensional electrocardiographic descriptors: a two-dataset benchmark": Research materials and reproducible analysis code: legacy_calibration_reproduction.json

```
{
  "rows": 38592,
  "max_absolute_difference": 9.974659986866641e-17
}
```
