## Supplementary material for "Calibration and processing sensitivity of time-embedded three-dimensional electrocardiographic descriptors: a two-dataset benchmark": Research materials and reproducible analysis code: reported_values_verification.json

```
{
  "status": "passed",
  "checked_main_numeric_claims": 33,
  "claims": [
    {
      "source": "extended_calibration_summary: helix_10, 0.02, 150, SPEC, matched=False, relative_rmse_percent",
      "value": 997.823103158468,
      "printed": "997.82"
    },
    {
      "source": "extended_calibration_summary: helix_10, 0.02, 150, TIK, matched=False, relative_rmse_percent",
      "value": 0.0933989863336042,
      "printed": "0.09"
    },
    {
      "source": "extended_calibration_summary: helix_60, 0, 150, TIK, matched=False, relative_rmse_percent",
      "value": 13.717988617614218,
      "printed": "13.72"
    },
    {
      "source": "extended_calibration_summary: helix_60, 0, 40, SPEC, matched=False, relative_rmse_percent",
      "value": 14.1976227872894,
      "printed": "14.20"
    },
    {
      "source": "extended_calibration_summary: helix_60, 0, 40, SPEC, matched=False, filtered_relative_rmse_percent",
      "value": 0.000281954565473,
      "printed": "0.000282"
    },
    {
      "source": "extended_calibration_summary: helix_60, 0, 40, FD, matched=False, relative_rmse_percent",
      "value": 3.683115356327127,
      "printed": "3.68"
    },
    {
      "source": "extended_calibration_summary: helix_60, 0, 40, FD, matched=False, filtered_relative_rmse_percent",
      "value": 9.207034993424712,
      "printed": "9.21"
    },
    {
      "source": "extended_calibration_summary: gaussian_QRS, 0.02, 150, SPEC, matched=False, relative_rmse_percent",
      "value": 719.5215826000077,
      "printed": "719.52"
    },
    {
      "source": "extended_calibration_summary: gaussian_QRS, 0.02, 150, FD, matched=False, relative_rmse_percent",
      "value": 408.28799102165226,
      "printed": "408.29"
    },
    {
      "source": "extended_calibration_summary: gaussian_QRS, 0.02, 150, TIK, matched=False, relative_rmse_percent",
      "value": 99.95589027882524,
      "printed": "99.96"
    },
    {
      "source": "extended_calibration_summary: gaussian_QRS, 0.02, 150, SG, matched=False, relative_rmse_percent",
      "value": 207.38663164273945,
      "printed": "207.39"
    },
    {
      "source": "extended_calibration_summary: gaussian_QRS, 0.02, 150, SG0SPEC, matched=False, relative_rmse_percent",
      "value": 384.6653518715236,
      "printed": "384.67"
    },
    {
      "source": "extended_calibration_summary: gaussian_QRS, 0.005, 150, SPEC, matched=False, relative_rmse_percent",
      "value": 510.460913919471,
      "printed": "510.46"
    },
    {
      "source": "extended_calibration_summary: gaussian_QRS, 0.005, 150, TIK, matched=False, relative_rmse_percent",
      "value": 47.90900594621933,
      "printed": "47.91"
    },
    {
      "source": "extended_calibration_summary: gaussian_QRS, 0, 150, FD, matched=False, relative_rmse_percent",
      "value": 2.0938687624047825,
      "printed": "2.09"
    },
    {
      "source": "extended_calibration_summary: gaussian_QRS, 0, 150, TIK, matched=False, relative_rmse_percent",
      "value": 3.500535743814837,
      "printed": "3.50"
    },
    {
      "source": "extended_calibration_summary: gaussian_QRS, 0, 150, TIK, matched=True, relative_rmse_percent",
      "value": 4.264148970339421,
      "printed": "4.26"
    },
    {
      "source": "extended_calibration_summary: gaussian_QRS, 0, 150, SPEC, matched=True, relative_rmse_percent",
      "value": 4.695986234445016,
      "printed": "4.70"
    },
    {
      "source": "extended_calibration_summary: gaussian_QRS, 0.02, 150, TIK, matched=True, relative_rmse_percent",
      "value": 28.716982996302683,
      "printed": "28.72"
    },
    {
      "source": "extended_calibration_summary: gaussian_QRS, 0.02, 150, SPEC, matched=True, relative_rmse_percent",
      "value": 40.56742551832494,
      "printed": "40.57"
    },
    {
      "source": "harmonic approximation at 40 Hz",
      "value": 4.338555489301488,
      "printed": "4.34"
    },
    {
      "source": "harmonic approximation at 100 Hz",
      "value": 32.13063996776495,
      "printed": "32.13"
    },
    {
      "source": "harmonic approximation at 150 Hz",
      "value": 98.19595995164742,
      "printed": "98.20"
    },
    {
      "source": "additional_comparisons.csv: {'cohort': 'PTBXL', 'metric': 'abs_torsion', 'comparison': 'SPEC_vs_FD_matched20'}, change_median",
      "value": 0.0159641444713476,
      "printed": "0.016"
    },
    {
      "source": "additional_comparisons.csv: {'cohort': 'LUDB', 'metric': 'abs_torsion', 'comparison': 'SPEC_vs_FD_matched20'}, change_median",
      "value": 0.0111553115771489,
      "printed": "0.011"
    },
    {
      "source": "additional_comparisons.csv: {'cohort': 'PTBXL', 'metric': 'abs_torsion', 'comparison': 'TIK_vs_FD_matched20'}, absolute_change_median",
      "value": 5.4334506288133415,
      "printed": "5.43"
    },
    {
      "source": "index_decomposition_comparisons.csv: {'cohort': 'PTBXL', 'comparison': 'slope_proxy_vs_K'}, change_median",
      "value": -3.782261848674823,
      "printed": "-3.78"
    },
    {
      "source": "index_decomposition_comparisons.csv: {'cohort': 'LUDB', 'comparison': 'slope_proxy_vs_K'}, change_median",
      "value": -3.1688366710141858,
      "printed": "-3.17"
    },
    {
      "source": "index_decomposition_comparisons.csv: {'cohort': 'PTBXL', 'comparison': 'K_limit_vs_curvature'}, change_median",
      "value": -30.695973890141417,
      "printed": "-30.70"
    },
    {
      "source": "index_decomposition_comparisons.csv: {'cohort': 'LUDB', 'comparison': 'K_limit_vs_curvature'}, change_median",
      "value": -33.22651360870968,
      "printed": "-33.23"
    },
    {
      "source": "common_duration_comparisons.csv: {'cohort': 'PTBXL', 'metric': 'abs_torsion', 'comparison': 'FD40_vs_FD150'}, change_median",
      "value": -52.53228297998061,
      "printed": "-52.53"
    },
    {
      "source": "common_duration_comparisons.csv: {'cohort': 'PTBXL', 'metric': 'abs_torsion', 'comparison': 'SPEC40_vs_SPEC150'}, change_median",
      "value": -72.5041926278727,
      "printed": "-72.50"
    },
    {
      "source": "common_duration_comparisons.csv: {'cohort': 'PTBXL', 'metric': 'abs_torsion', 'comparison': 'SPEC150_vs_FD150'}, change_median",
      "value": 79.84313641805133,
      "printed": "79.84"
    }
  ],
  "first_citation_order_correct": true
}
```
