## Supplementary material for "Calibration and processing sensitivity of time-embedded three-dimensional electrocardiographic descriptors: a two-dataset benchmark": Research materials and reproducible analysis code: revision_plan_lock.json

```
{
  "utc": "2026-09-14T11:44:41.181956+00:00",
  "sha256": "00d40140882eb54e1922fa2cbdf4ff4840915bc6d78e43eca5256286d0c0f9ce",
  "status": "post hoc revision"
}
```
