## Supplementary material for "Calibration and processing sensitivity of time-embedded three-dimensional electrocardiographic descriptors: a two-dataset benchmark": Research materials and reproducible analysis code: guard_verification.json

```
{
  "LUDB": {
    "all_saved_windows_match_independent_annotation_reconstruction": true,
    "eligible": 1748,
    "minimum_start_sample": 502,
    "maximum_end_sample": 4497,
    "guard_violations": 0,
    "matched": 1811,
    "left_excluded": 28,
    "right_excluded": 35,
    "duration_excluded": 0,
    "peaks_identical": 0
  },
  "PTBXL": {
    "all_saved_windows_match_independent_annotation_reconstruction": true,
    "eligible": 9735,
    "minimum_start_sample": 500,
    "maximum_end_sample": 4499,
    "guard_violations": 0,
    "matched": 12188,
    "left_excluded": 1321,
    "right_excluded": 1132,
    "duration_excluded": 0,
    "peaks_identical": 5
  }
}
```
