## Supplementary material for "Calibration and processing sensitivity of time-embedded three-dimensional electrocardiographic descriptors: a two-dataset benchmark": Research materials and reproducible analysis code: matching_sensitivity_verification.json

```
{
  "independent_matching_reconstruction_equal_to_saved_candidates": true,
  "source_sha256": {
    "estudio_3decg_revision2/results/guard_candidates.csv": "666275ee3aca5b5aa0a0ee43fb71a8b79fb8149c7bedc2e2529569db51efebfa",
    "estudio_3decg_revision2/results/annotated_qrs_landmarks.csv": "81cc4ef96db36cf1ebb6df18d1a8f4eec3ad92fbb8816c53250e0bf5b97dd761"
  },
  "sampling_frequency_Hz": 500,
  "original_tolerance_samples": 50,
  "sensitivity_tolerance_samples": 40,
  "original_window_rules_preserved": true,
  "descriptor_estimates_recomputed": false,
  "interpretation": "Post hoc count sensitivity and descriptive duration decomposition; no causal separation of cohort and annotation method."
}
```
