## Supplementary material for "Calibration and processing sensitivity of time-embedded three-dimensional electrocardiographic descriptors: a two-dataset benchmark": Research materials and reproducible analysis code: SHA256SUMS.json

```
{
  "Figure_captions.txt": {
    "bytes": 4123,
    "sha256": "c4d7976e65ca4728f79641806bb237a1415fd76b9be396a5939bf982bbdc18d4"
  },
  "README.md": {
    "bytes": 4761,
    "sha256": "e7b10ab5e62eda45c3286d25e7eb5f577b60695dfa69e847244133e1005f29c1"
  },
  "Supplementary_captions.txt": {
    "bytes": 9861,
    "sha256": "39302c8a7f15b639cc2ef872eb3797b6e3047620b59ff1d18845dae86527a832"
  },
  "estudio_3decg_integrado_fase2/PLAN_FASE2.md": {
    "bytes": 4314,
    "sha256": "88acbc14c591350e053c0043029bf19f448cb493d2307036717a3aeadd0a5b0e"
  },
  "estudio_3decg_integrado_fase2/integrated_analysis.py": {
    "bytes": 13248,
    "sha256": "43b753592db5ff3946d32e38dc0fd64c69c983444479c79d6408effb34c2b074"
  },
  "estudio_3decg_integrado_fase2/plan_lock.json": {
    "bytes": 127,
    "sha256": "e9808a5761621397c69834586b17fabcf8bd94b2c3fdf2ab9b7994e2ee54387b"
  },
  "estudio_3decg_integrado_fase2/results/geometric_audit_beats.csv": {
    "bytes": 1304507,
    "sha256": "0be42dde2592d9aee004cb145b268a32f77eeb5326ec8fe9da59355deace0365"
  },
  "estudio_3decg_integrado_fase2/results/geometric_audit_subjects.csv": {
    "bytes": 147332,
    "sha256": "e496ae69f2e6338da172ce9336473d667db24de4a642246f9441d5e17dfafc63"
  },
  "estudio_3decg_integrado_fase2/results/geometry_comparisons.csv": {
    "bytes": 2459,
    "sha256": "b28d226045a8f696e845c9598bd517d8a02c9b00749430f7db46636a5264bfc2"
  },
  "estudio_3decg_integrado_fase2/results/independent_frequency_predictions.csv": {
    "bytes": 1332,
    "sha256": "6564e2f727f16e590b6a6f2e796319524166d51496ce479a5e2ceba6dfe83685"
  },
  "estudio_3decg_integrado_fase2/results/independent_validation.json": {
    "bytes": 364,
    "sha256": "10b4a4d3af0d1fc36b7d5b4b6a153324141ae0c2c12c27cb5c0cf600f38d8318"
  },
  "estudio_3decg_integrado_fase2/results/real_beat_metrics.csv": {
    "bytes": 4446271,
    "sha256": "48d93e20a2e57ecf3e166d1e0d6fa84426c721073192f064ba8f399385c958b6"
  },
  "estudio_3decg_integrado_fase2/results/real_comparisons.csv": {
    "bytes": 11393,
    "sha256": "794b9b4a900a696a3f27e3a0a0e81e6c451bd546a1f40521eae10dfcfad5bbea"
  },
  "estudio_3decg_integrado_fase2/results/real_subject_metrics.csv": {
    "bytes": 501333,
    "sha256": "fae9619ee17c78b28ce227de0cf2b132d87fb3b5eccb68a9637a4b60b4ce9028"
  },
  "estudio_3decg_integrado_fase2/results/sg_derivative_response.csv": {
    "bytes": 494,
    "sha256": "a9952dff21b6b05c6869092d6dbf5431aacf4a8fdec4066aec47cdebdeb6d02f"
  },
  "estudio_3decg_integrado_fase2/results/simulation_estimates.csv": {
    "bytes": 323708,
    "sha256": "ba021bc37411ef5bc77744f67a175b51252e42af5c1093aed053635ff873cd1e"
  },
  "estudio_3decg_integrado_fase2/results/simulation_summary.csv": {
    "bytes": 11979,
    "sha256": "0e8381ed1e0471b97947a7f0565ec058c622dd48255fe653b9dafbf4ee19af42"
  },
  "estudio_3decg_integrado_fase2/results/simulation_truth.csv": {
    "bytes": 628,
    "sha256": "4a962500e89302c8fa5caf06d2ef5de78f247bf9d30c458702c47fd29ebb8ae1"
  },
  "estudio_3decg_integrado_fase2/results/summary.json": {
    "bytes": 1117,
    "sha256": "4049a8e665e758ac13b0acccc0faef574268d6860e5902599a4c3c3cd63be464"
  },
  "estudio_3decg_paper/ANNOTATION_AMENDMENT.md": {
    "bytes": 1288,
    "sha256": "e7e2709d71d2d717638573324862e432a2e6f1cd26e3e39f405103e8e862b0fa"
  },
  "estudio_3decg_paper/PROTOCOL.md": {
    "bytes": 8161,
    "sha256": "627a9a12badf17fa96f0239bb419eb667fa1bea87867bb066afe9f489080cf46"
  },
  "estudio_3decg_paper/analysis.py": {
    "bytes": 12599,
    "sha256": "df8c4efd26761f5a19c4fe7baa9bdc2ae13f6ee302782d8e2065aa9344f35f1f"
  },
  "estudio_3decg_paper/data/external_selection.csv": {
    "bytes": 356268,
    "sha256": "52170d850c33cc6afd6d0818f3df28f9b486b3e1eac25ca017dbf9bae9c4a121"
  },
  "estudio_3decg_paper/download_external.py": {
    "bytes": 3913,
    "sha256": "4f71bbc6b1df5f1976ec69b1427c4f4bf6cab2583d186b7e2dec79ef2db59434"
  },
  "estudio_3decg_paper/download_manifest.json": {
    "bytes": 1368355,
    "sha256": "aac3cd5ce4dd0aa5130b23d9ad74af8dcc738226f0d983919b445281f1123813"
  },
  "estudio_3decg_paper/make_figures.py": {
    "bytes": 3291,
    "sha256": "23ef1c8313b9dc6dba9ece9d3c462d57cb335bf80cf494b230ea154edf4fc838"
  },
  "estudio_3decg_paper/protocol_lock.json": {
    "bytes": 300,
    "sha256": "2d3b7cba250c795c1ec67fae4ff7d4a275e420ded62247afb3a9b814b54a86c3"
  },
  "estudio_3decg_paper/references.json": {
    "bytes": 4146,
    "sha256": "d7931d1e25f4700fc925b97aa55bb21a63d9c724efd171d4bdcfaef4759ba49e"
  },
  "estudio_3decg_paper/results/LUDB_audit.csv": {
    "bytes": 4674,
    "sha256": "8410b04f3edd088cf8f5756473fbf757940bf975e9acc22b5202efcea477bbd9"
  },
  "estudio_3decg_paper/results/LUDB_beats.csv": {
    "bytes": 2374096,
    "sha256": "39c8bbfd97d43655c591018ccaa27a465c08b572e4d040747e40caa893551c2a"
  },
  "estudio_3decg_paper/results/LUDB_boundary_beats.csv": {
    "bytes": 1608041,
    "sha256": "55d43132ae9a26e63de071c861dd140cbe10685680d750eefae78be612e6fcd7"
  },
  "estudio_3decg_paper/results/LUDB_extension_beats.csv": {
    "bytes": 181175,
    "sha256": "0779ca480c81ef68aeb5aa96e3665f889642f8ebfa6979cac8cae29fffc779ef"
  },
  "estudio_3decg_paper/results/LUDB_geometry_beats.csv": {
    "bytes": 808944,
    "sha256": "cdf7dd1092c3f56ff12df3a6a51c1789df40ec857fd3d1ccb466bd25da279ff4"
  },
  "estudio_3decg_paper/results/LUDB_participants.csv": {
    "bytes": 266837,
    "sha256": "07907b6887c405f0dd4275cf0e3edb94edbb5dcbb35d0dfc43c06a2bfec32ba7"
  },
  "estudio_3decg_paper/results/LUDB_provenance.json": {
    "bytes": 414,
    "sha256": "ceea5900802961290cd045e0d5fec191a151586ed765b215b247c02b8913c33e"
  },
  "estudio_3decg_paper/results/LUDB_windows.csv": {
    "bytes": 67405,
    "sha256": "c8e0acfa73c2d1ae12396351e3b77eded2ae30729578fb8f6e3da903de349df4"
  },
  "estudio_3decg_paper/results/PTBXL_audit.csv": {
    "bytes": 43211,
    "sha256": "d2030bf640281c9a2e5ee7d39eae193aa602692267bde3a3e5db516a8d3eb1be"
  },
  "estudio_3decg_paper/results/PTBXL_beats.csv": {
    "bytes": 13224505,
    "sha256": "689cb8821652d1d1fda725250736fc887debc1f20000cf016e3dd2501e836a53"
  },
  "estudio_3decg_paper/results/PTBXL_boundary_beats.csv": {
    "bytes": 8956391,
    "sha256": "f4a997587fec962c8ecdb3341f3bde8b34f6d4b2686f4505767b9773e03643ea"
  },
  "estudio_3decg_paper/results/PTBXL_extension_beats.csv": {
    "bytes": 1008785,
    "sha256": "544fb398e252302a3fdd177a0d611deebba467ef053748b101e24386c8e959e1"
  },
  "estudio_3decg_paper/results/PTBXL_geometry_beats.csv": {
    "bytes": 4508987,
    "sha256": "706f98629811e256649e90708c3e986a463d5d46d80a58a4efbce50aafbb3880"
  },
  "estudio_3decg_paper/results/PTBXL_participants.csv": {
    "bytes": 1333095,
    "sha256": "d3a849f619f3c93158a2c5ea7d43dcebe235cffa413b1e273e58fbac15ced584"
  },
  "estudio_3decg_paper/results/PTBXL_provenance.json": {
    "bytes": 414,
    "sha256": "76be4f5d7f77829de9718f01a7e6e53adbca0585f0403a5af2d0221aa7a10538"
  },
  "estudio_3decg_paper/results/PTBXL_windows.csv": {
    "bytes": 376070,
    "sha256": "c6e865ffc4da319b86fb29321b03dee876e4e4324460882a44aa4cce593a2e98"
  },
  "estudio_3decg_paper/results/additional_verification.json": {
    "bytes": 805,
    "sha256": "4bcb99095f7d109687a6ba6706891a2102fc46fd39d4ba94788e81a6aa79de11"
  },
  "estudio_3decg_paper/results/boundary_sensitivity.csv": {
    "bytes": 1424,
    "sha256": "f2ffc9ad56a722b0f9977ad23335d99166fbc34687a5aa10af05bf6c4e09ccd6"
  },
  "estudio_3decg_paper/results/calibration_estimates.csv": {
    "bytes": 3776703,
    "sha256": "6e985cc00454ddca190f68967f5865f227afec918768cf5759b7c7face0afd93"
  },
  "estudio_3decg_paper/results/calibration_provenance.json": {
    "bytes": 414,
    "sha256": "c108278e662ac0cf050d43d973edd6e7a8fa374cb3b1dd3df791bd62779f9716"
  },
  "estudio_3decg_paper/results/calibration_summary.csv": {
    "bytes": 65153,
    "sha256": "591fffb4aaa48a56ccbb3df8a58dc7cdae30bd0b69401d8e18f09cd80560c1c2"
  },
  "estudio_3decg_paper/results/calibration_targets.csv": {
    "bytes": 3159,
    "sha256": "691ebcae9543e8e255f94ca4d5a5951f7d5cd74cb04efd56501cb0c4117c0c99"
  },
  "estudio_3decg_paper/results/cohort_summary.csv": {
    "bytes": 209,
    "sha256": "9db67718c219494165923dfcc9b41844a9c0177e3c4fd30da22742e5ead999d6"
  },
  "estudio_3decg_paper/results/extension_sensitivity.csv": {
    "bytes": 1766,
    "sha256": "df3fba62cf10be1e33e54fef6bcc5ae97d9a702f33bf6d00393bc99a1ae490d0"
  },
  "estudio_3decg_paper/results/full_reexecution_check.json": {
    "bytes": 79,
    "sha256": "f0cf5991b79eecab98722323c42aacc21fc409d805ad691421493bb1be25cb84"
  },
  "estudio_3decg_paper/results/geometry_comparisons.csv": {
    "bytes": 3923,
    "sha256": "b4ec958bc7fe26ee291f76c2874e32deb6aa0c89bf25c0c2a231a012a6c0dfeb"
  },
  "estudio_3decg_paper/results/periodic_spectral_checks.json": {
    "bytes": 909,
    "sha256": "42eec94ef71e80c185ff6b7098aec656ca3c0faf4725f6b721bed18931ef9133"
  },
  "estudio_3decg_paper/results/planned_comparisons.csv": {
    "bytes": 19229,
    "sha256": "2cbf2b79b0e9a57c73dc20b3f8e1a2aad39968d3d5d2873d7f4d169814a085ad"
  },
  "estudio_3decg_paper/results/verification.json": {
    "bytes": 622,
    "sha256": "aa03d7ae992cd2063c61aa698051976ef89cf31856cba3a41e591001f29d2cb3"
  },
  "estudio_3decg_paper/summarize_verify.py": {
    "bytes": 8517,
    "sha256": "04a85953a1f37be5970dd26058d9ad1101f573807a88ee5a268d4f8bd7741f70"
  },
  "estudio_3decg_paper/verify_calibration_and_units.py": {
    "bytes": 2446,
    "sha256": "48f4aa36872070b65a3ecc341422cf94040523d5cfb352a3373690522bfd2c8b"
  },
  "estudio_3decg_reproducibilidad/analyze.py": {
    "bytes": 15265,
    "sha256": "c44b68439dc2d4dc06d508d3d4dc84ef198badf4f164aa3e0265ea2d99580cd9"
  },
  "estudio_3decg_reproducibilidad/data_manifest.json": {
    "bytes": 694,
    "sha256": "f64db0e9f7158a7b36086a0ada695ccbf0c36852af89f8c92825328b93f53e02"
  },
  "estudio_3decg_reproducibilidad/download_data.py": {
    "bytes": 2513,
    "sha256": "e92d3c968b387e874b80497f90d1da098e67c89000adf87859a89b25a9c00c9d"
  },
  "estudio_3decg_reproducibilidad/requirements.txt": {
    "bytes": 136,
    "sha256": "9391fcd04aea183aee6da053dbf9d49e7674c8c0548e76a028eb691d35da1193"
  },
  "estudio_3decg_reproducibilidad/results/beat_metrics.csv": {
    "bytes": 1518317,
    "sha256": "2d0bf9e3de2053a9abb497e21e92063861a64bfda4679bbb585fd7b0bbace560"
  },
  "estudio_3decg_reproducibilidad/results/comparisons.csv": {
    "bytes": 6378,
    "sha256": "002dcdf4c99a002d7beb539da556042177ec648d67b3cce05dc604add4c5b680"
  },
  "estudio_3decg_reproducibilidad/results/inclusion_audit.csv": {
    "bytes": 6067,
    "sha256": "1abac72cbaa0fa458ff9b6781cf1e4afb5c7080f53c41174dd651389527f3db5"
  },
  "estudio_3decg_reproducibilidad/results/independent_audit.json": {
    "bytes": 287,
    "sha256": "c54fa838cfad2a1a07b1ce50bf43eabe034d3d425f486ab818bde50f010e6bf2"
  },
  "estudio_3decg_reproducibilidad/results/individual_changes.csv": {
    "bytes": 677123,
    "sha256": "79976adf54000fc69b0c009e27b09d5738c566c08a47416c83ac60d65c27ebd0"
  },
  "estudio_3decg_reproducibilidad/results/qrs_windows.csv": {
    "bytes": 62366,
    "sha256": "815b4833ed352aa00b982585dcdb352e352850afedb1e4eded56d0166b459e54"
  },
  "estudio_3decg_reproducibilidad/results/record_metadata.csv": {
    "bytes": 47819,
    "sha256": "4addc90029ee1ee3f89737ba730dbbb26ee699ab3292f13432e83e621146b458"
  },
  "estudio_3decg_reproducibilidad/results/run_summary.json": {
    "bytes": 1130,
    "sha256": "4450903d7659433004a79fd67c1744c81a9e8cca4e8ab2bd89f647f624dc199d"
  },
  "estudio_3decg_reproducibilidad/results/subject_metrics.csv": {
    "bytes": 171472,
    "sha256": "85e97078c4df9ef87bb2957710a488622c80c1dba8220c1989fb687d9eafac55"
  },
  "estudio_3decg_reproducibilidad/versions.json": {
    "bytes": 178,
    "sha256": "8bf32fbf970dd01190be86101ef2cb53d7b4c21dd7f7aee5bcf863ec8dadcf79"
  },
  "estudio_3decg_revision1/REVISION_PLAN.md": {
    "bytes": 3878,
    "sha256": "00d40140882eb54e1922fa2cbdf4ff4840915bc6d78e43eca5256286d0c0f9ce"
  },
  "estudio_3decg_revision1/figures_revision.py": {
    "bytes": 8595,
    "sha256": "ea873b09c2de59b6042006c965d881fb66b25c3811ccde89e8e1abff2b487743"
  },
  "estudio_3decg_revision1/results/absolute_descriptors.csv": {
    "bytes": 12572,
    "sha256": "cf2d7c7f6568c59a66a26a043b904e1e1bcde3c64f1a5ff8723d964359e35ce2"
  },
  "estudio_3decg_revision1/results/additional_beats_LUDB.csv": {
    "bytes": 1664195,
    "sha256": "fc27a84423ec9afd7d1dd18553ef8a286ed64e0aa63873f88101be3d24e272fe"
  },
  "estudio_3decg_revision1/results/additional_beats_PTBXL.csv": {
    "bytes": 9271491,
    "sha256": "5c84c5755681946c4b19bbf94e6267d140305e17e06498d07c1f152b2cb9c67c"
  },
  "estudio_3decg_revision1/results/additional_comparisons.csv": {
    "bytes": 17743,
    "sha256": "9c276949ab5c3b493398a81cab0f734a70c38ba8386739846ac7ce55a2a4ef91"
  },
  "estudio_3decg_revision1/results/additional_invalid_counts.csv": {
    "bytes": 528,
    "sha256": "042750e4e6f66b2446e2e221a4dd274a070f7979fd326995b14ce7272d3571d9"
  },
  "estudio_3decg_revision1/results/additional_participants_LUDB.csv": {
    "bytes": 167232,
    "sha256": "d44d824269f403a100d33c69f5877fd8917a5a6a29e2c6636dc916c08fde0700"
  },
  "estudio_3decg_revision1/results/additional_participants_PTBXL.csv": {
    "bytes": 860102,
    "sha256": "d8bdab0558aacc528ab9f0af91231e7f72c7e86eed68b59ae8aa85d5b4cb3171"
  },
  "estudio_3decg_revision1/results/common_duration_comparisons.csv": {
    "bytes": 4229,
    "sha256": "c2526fb4920c1df3f9ccad32b6f45947c9821ee15424cc18b01e04564923889c"
  },
  "estudio_3decg_revision1/results/common_duration_counts.csv": {
    "bytes": 84,
    "sha256": "defd3b3bfedae03471bcb7f2cdcc42a7ca52d79dd5aa59ec4eb7c693e8edc14b"
  },
  "estudio_3decg_revision1/results/common_duration_participants_LUDB.csv": {
    "bytes": 210594,
    "sha256": "c61e12428b81f34d11f67824df4fe17f1b933caae77199960bff9bed34390e50"
  },
  "estudio_3decg_revision1/results/common_duration_participants_PTBXL.csv": {
    "bytes": 1017602,
    "sha256": "2e7cb2a59237a8884598e75847db19867d3907144f103fd0f26a56f4968be3db"
  },
  "estudio_3decg_revision1/results/cutoff_edge_heuristic.csv": {
    "bytes": 347,
    "sha256": "92fbdd61bb486beac4676a1ae684e3bf05a7976114c53eaaaeb3ecba1db92094"
  },
  "estudio_3decg_revision1/results/duration_histogram.csv": {
    "bytes": 1901,
    "sha256": "a620fcd80340a17fb32dcf3be95496168865fb0da6ebe72f48ef6d1fe3c4928d"
  },
  "estudio_3decg_revision1/results/duration_summary.csv": {
    "bytes": 321,
    "sha256": "a6608b133d50309ec9cea00f05ddd82490293eab6dd99fdb8c5b342620a20958"
  },
  "estudio_3decg_revision1/results/duration_windows_LUDB.csv": {
    "bytes": 73701,
    "sha256": "d95f55efa8055ce993a4aecec4eebe7a362c5f8967dfdebc0f15405c8d2859cf"
  },
  "estudio_3decg_revision1/results/duration_windows_PTBXL.csv": {
    "bytes": 415022,
    "sha256": "618540da642a8d47c783f9cf2d0b117454d1cad5dac1d5d69e2fa421e01f1b08"
  },
  "estudio_3decg_revision1/results/expanded_absolute_descriptors.csv": {
    "bytes": 16517,
    "sha256": "46b41f0c662a3612306bc8ff3066e4cdebb5bdf4def1f970be30798bd743f335"
  },
  "estudio_3decg_revision1/results/extended_calibration_estimates.csv": {
    "bytes": 8155069,
    "sha256": "fa3b158eae99183d6bf5a2a153a207fa403e42bd88ae79fb693ae93059d35df0"
  },
  "estudio_3decg_revision1/results/extended_calibration_summary.csv": {
    "bytes": 135710,
    "sha256": "ccfde57b2f661e9db15229ccf29c9d07dc13a794b017b9e9b469cb5fa7f5a6a3"
  },
  "estudio_3decg_revision1/results/extended_calibration_targets.csv": {
    "bytes": 4413,
    "sha256": "e97e259df1d56cb84aab001aca1fc25c272b5c68186cb29a2b1d29f0f1aee053"
  },
  "estudio_3decg_revision1/results/gaussian_control_exact.csv": {
    "bytes": 246556,
    "sha256": "c039f2d594f92da288da4d25b1037b77073ea15ce489b24669b1f9555cf4291a"
  },
  "estudio_3decg_revision1/results/inclusion_flow.csv": {
    "bytes": 325,
    "sha256": "d9036b3a443004326505a37466b59a3069d1421bd2db7e1ac9b21bf8e41e8349"
  },
  "estudio_3decg_revision1/results/independent_verification.json": {
    "bytes": 881,
    "sha256": "ec9b93bb6a6c902f1a6dd0bedf8844a0e8e40ce725520c88dead54e5d8216569"
  },
  "estudio_3decg_revision1/results/index_decomposition_beats_LUDB.csv": {
    "bytes": 313022,
    "sha256": "4b0cafa13fde2515fdcd29b60605fd80f794724b300a5b86b1ba99699a33c758"
  },
  "estudio_3decg_revision1/results/index_decomposition_beats_PTBXL.csv": {
    "bytes": 1767718,
    "sha256": "573c0b9321542e83306becb30805a92fe521ee5702bea9d2484197903f0e1d81"
  },
  "estudio_3decg_revision1/results/index_decomposition_comparisons.csv": {
    "bytes": 1087,
    "sha256": "b0e3c8a625e392cf7de8ad4ac913de9f2755e288664953345e4ccb4b40875442"
  },
  "estudio_3decg_revision1/results/index_decomposition_participants_LUDB.csv": {
    "bytes": 36332,
    "sha256": "036d0bba358a797fad77e9e90b462065f36e65d9e095dd6ddf8b8f8857b12a61"
  },
  "estudio_3decg_revision1/results/index_decomposition_participants_PTBXL.csv": {
    "bytes": 183571,
    "sha256": "45364580b49c7ed7e21487bf10221d4243e0118f84c1c7e48118874089d42bdc"
  },
  "estudio_3decg_revision1/results/legacy_calibration_reproduction.json": {
    "bytes": 71,
    "sha256": "4df8e7b9466cdef83d4a9fe1ef442623eff61fb237b5e5ba3181c765f3a8f5eb"
  },
  "estudio_3decg_revision1/results/matched_common_valid_comparisons.csv": {
    "bytes": 1402,
    "sha256": "dd255e6c2fb60d6c99089386a2d2f969cc07a01bf8086423860934b02a040d14"
  },
  "estudio_3decg_revision1/results/operator_bandwidths.csv": {
    "bytes": 3809,
    "sha256": "ab4866855588dbe7e487f302f90aecfdd0bc87fed343417316eeb94c3a20d20a"
  },
  "estudio_3decg_revision1/results/operator_responses.csv": {
    "bytes": 6879887,
    "sha256": "708121b6688cb7ccf28d8b143ba26fd01cc022aa6b2d0a299197867ad5395885"
  },
  "estudio_3decg_revision1/results/reported_values_verification.json": {
    "bytes": 6334,
    "sha256": "216a632f406877e33ab32859d1928138ca800ac68bf0c057575c1f1951b7df0f"
  },
  "estudio_3decg_revision1/results/spec_fd_all_cutoffs.csv": {
    "bytes": 1177,
    "sha256": "20a1be189c1a46266bac1f7d611938ccaabceee86eb44c49091491c3ec951124"
  },
  "estudio_3decg_revision1/results/transfer_numerical_checks.csv": {
    "bytes": 3345,
    "sha256": "3fbf5f6c6fafa457dc38d07f05e65309971d165bf7f0e65aa7343228b04f82b2"
  },
  "estudio_3decg_revision1/revision_analysis.py": {
    "bytes": 19773,
    "sha256": "f5ef09f03322dac72db34c9d77b961337e73a1e5c36f4ce142b868efb7c7e3f7"
  },
  "estudio_3decg_revision1/revision_plan_lock.json": {
    "bytes": 160,
    "sha256": "2eb865ef31ac22b49c8a3bfe5ab0b1ddd21405ddeaded6b8de1d2b1540a7d6b7"
  },
  "estudio_3decg_revision1/verify_revision.py": {
    "bytes": 4748,
    "sha256": "7b549b29293098cf9896cdc88517570d948dab809e6aa3c8250bcb46fcb32261"
  },
  "estudio_3decg_revision2/AUDIT_SCOPE.md": {
    "bytes": 737,
    "sha256": "252717bfa6553618c8b5514538795ac606493f03de1fda695fd128271f318ac5"
  },
  "estudio_3decg_revision2/audit_revision2.py": {
    "bytes": 8963,
    "sha256": "560feb524a848ac5f4d952effbe73e066ae7ab4a6ac3a672b43cd8b5c9507029"
  },
  "estudio_3decg_revision2/results/aggregation_decomposition_participants.csv": {
    "bytes": 321453,
    "sha256": "bdeeb331e70f422bfe81cbf0bed7f2207e2a8e2f3f24bafa5afe94c696d0b6e9"
  },
  "estudio_3decg_revision2/results/aggregation_decomposition_summary.csv": {
    "bytes": 995,
    "sha256": "841333af684c5a0c25432b2b4f48d89198bb743deb194ddd51cddd7a42016de5"
  },
  "estudio_3decg_revision2/results/annotated_qrs_landmarks.csv": {
    "bytes": 1017833,
    "sha256": "81cc4ef96db36cf1ebb6df18d1a8f4eec3ad92fbb8816c53250e0bf5b97dd761"
  },
  "estudio_3decg_revision2/results/annotation_coverage.csv": {
    "bytes": 187701,
    "sha256": "7a9b1482984195c6c2b74ce8ae81ca0b3040c68cddb4970170e21b4b2609a4f9"
  },
  "estudio_3decg_revision2/results/annotation_coverage_summary.csv": {
    "bytes": 2559,
    "sha256": "b996726f2f6baa9e383a92b2225b9ba4c6919e55d8cd83a3006dcef9ab092d0e"
  },
  "estudio_3decg_revision2/results/annotation_time_histogram.csv": {
    "bytes": 626,
    "sha256": "c6ff30454f57d05b2f1953b259c65e9ffa71b45de9d9dbd1f53dbb5fb4880ab5"
  },
  "estudio_3decg_revision2/results/cross_lead_peak_differences.csv": {
    "bytes": 144,
    "sha256": "112fba63941061bae075b18805e9348fd6a42ae305fc9a28f45db375f35de994"
  },
  "estudio_3decg_revision2/results/derivative_ratio_examples.csv": {
    "bytes": 414,
    "sha256": "c4ed8246256cb916379b09980d2c4103e46fc8ad3aab2eab94483752a019a1c2"
  },
  "estudio_3decg_revision2/results/gaussian_error_cancellation.csv": {
    "bytes": 387,
    "sha256": "e8fda0713d3047c5583b23ba6299bc9f9f9fe5c1c86d98557c55dd902eb8cd6e"
  },
  "estudio_3decg_revision2/results/guard_candidates.csv": {
    "bytes": 813711,
    "sha256": "666275ee3aca5b5aa0a0ee43fb71a8b79fb8149c7bedc2e2529569db51efebfa"
  },
  "estudio_3decg_revision2/results/guard_records.csv": {
    "bytes": 41120,
    "sha256": "821b85dc38e4d221d91b49eef61688f1c33af4ea5e73150ea759804b03ea0bc0"
  },
  "estudio_3decg_revision2/results/guard_verification.json": {
    "bytes": 670,
    "sha256": "fa15321bf7fb365409b869035c3978d8caf55d7669ab69216c1d3f2da14f1683"
  },
  "estudio_3decg_revision2/results/matched_panel_difference.csv": {
    "bytes": 1922,
    "sha256": "d858c18444831079bb55c877a878046840ef5cc5d5797fd247c179f7ed950f55"
  },
  "estudio_3decg_revision3/matching_sensitivity.py": {
    "bytes": 4102,
    "sha256": "b6bd94b055f164b4d2e6e5084f4e4f655c44f4cf705923c83508323363905a75"
  },
  "estudio_3decg_revision3/results/lead_duration_decomposition_summary.csv": {
    "bytes": 1011,
    "sha256": "8919a6dd04124f4c559905cf6addb0cb2907e042d0f02bda3ddfdbd74db25ce4"
  },
  "estudio_3decg_revision3/results/matching_sensitivity_verification.json": {
    "bytes": 701,
    "sha256": "43736e4f9bdae3746472a6ab4ea40050c079224da917ae3cef274b15ec8eb422"
  },
  "estudio_3decg_revision3/results/matching_tolerance_candidates.csv": {
    "bytes": 949827,
    "sha256": "4aa99e293aff12c6680e911e48aac8603441e80753937d8997517153aa32cd95"
  },
  "estudio_3decg_revision3/results/matching_tolerance_summary.csv": {
    "bytes": 387,
    "sha256": "79f158763cfd82c1eeaeea033677c29ec7e67a1f60f7d10ff33299686e987be9"
  },
  "estudio_3decg_revision4/results/aggregation_audit.csv": {
    "bytes": 362,
    "sha256": "cea58d94d2d0efeb9a7043545dc3363e9018a8bb1b799d64aba1ef1400047975"
  },
  "estudio_3decg_revision4/verify_aggregation.py": {
    "bytes": 1065,
    "sha256": "fd3897f51f6eb7d901a63b07f59c0a42313836ef24713f366ee2250c09ce1e49"
  },
  "FILE_DESCRIPTIONS.csv": {
    "bytes": 30669,
    "sha256": "c33a83b02928b1bc1ea534c86ceb02d1ce84b6fd3576d595a7e643eccd0a5faf"
  }
}
```
