## Supplementary tables and figure source data for "Calibration and processing sensitivity of time-embedded three-dimensional electrocardiographic descriptors: a two-dataset benchmark": Figure_captions.txt

```
Figure 1
Low-pass filtering and participant rank preservation. Median paired percentage changes in temporal mean absolute torsion from a nominal cutoff of 150 to 40 Hz, with 95% participant-bootstrap intervals. Each value is the median of window summaries within a participant. The horizontal range includes every estimate and interval. Spearman correlations at right quantify rank preservation, not agreement or clinical discrimination. LUDB: 200 participants; PTB-XL: 1,000.

Figure 2
Analytic calibration with distinct targets. Relative RMSE (%) of temporal mean absolute torsion. Panels A and B use the unfiltered analytic targets at a 150-Hz nominal cutoff, without noise and with 20-$micro$V independent Gaussian noise per voltage coordinate. Panels C and D show the same noiseless 40-Hz helix estimates against, respectively, the unfiltered and exact steady-state Butterworth-filtered trajectories. These targets exclude any additional operator smoothing. One realization is used without noise and 100 per noisy condition. Labels below 0.001% are censored for display only; shading has a common logarithmic scale. TIK is the fixed third-derivative Tikhonov regularizer. Complete bias and RMSE, including 5-$micro$V noise, are supplied in Supplementary Table S7.

Figure 3
Effective derivative-chain responses. Magnitudes divided by the ideal derivative magnitude $(2\pi f/1000)^k$, for orders $k=1,2,3$. Panels A--C include the nominal 150-Hz double-pass Butterworth filter and each native operator. Panels D--F add order-specific Gaussian tapers to place the first normalized $-3$-dB crossing at 20 Hz. Horizontal dashed lines mark $1/\sqrt{2}$; vertical dotted lines mark 20 Hz. Matching this crossing does not match the full response. Curves describe the interior, shift-invariant response; finite-record boundary behavior is assessed separately.

Figure 4
Inclusion flow and QRS-window durations. Complete triples comprise onset, peak and offset in one lead; mutual peak matching produces one cross-lead window. The same one-second guard was independently verified in both cohorts: LUDB exclusions were 28 initial and 35 final; PTB-XL exclusions were 1,321 initial and 1,132 final. LUDB annotated candidates were already concentrated centrally (Table S12). All 12,188 external pairs passed mutual-nearest matching within 100 ms; their absolute peak separation was a median 6 ms and a maximum 98 ms, not identically zero. No participant was excluded after window selection. The lower panel shows the empirical cumulative distribution across eligible windows, with the post hoc 80--160-ms sensitivity range shaded. It retains 1,652 windows in 196 LUDB participants and 6,668 windows in 930 PTB-XL participants. The restriction does not equate the duration distributions or annotation provenance.

Figure S1
Transient analytic control. Two sums of three Gaussian components and their exact first three derivatives, plotted relative to 4 s. Shading marks the 160-ms evaluation interval. Coefficients are specified in Supplementary Note 8; amplitudes and widths were fixed before this control was computed. This mathematical QRS-like transient is not a validated physiological ECG simulator.

Figure S2
Calibration after matching the 20-Hz crossing. Relative RMSE (%) of temporal mean absolute torsion against the unfiltered analytic target. Panel A uses one noiseless realization; panel B uses 100 realizations with 20-$micro$V noise per coordinate. Every chain starts with the nominal 150-Hz Butterworth filter. The smoothing changes the target curve and can produce substantial noiseless bias, even when the operators closely agree. Identical displayed entries for the 30/60-Hz helices and phase-modulated control reflect rounding of bias-dominated errors: unrounded values differ by less than 0.000502 percentage points. Matched SG error at 60 Hz is 30.34%, compared with 13.99–14.21% for the other operators. Full 5-$micro$V results and signed biases are retained in Table S7.

Figure 4 clarification: PTB-XL had zero incomplete or ambiguous QRS triples in V1 and V6; the figure now displays both zero counts.
```
